# Saturation genome editing of DDX3X clarifies pathogenicity of germline and somatic variation

**DOI:** 10.1101/2022.06.10.22276179

**Authors:** E.J. Radford, H.K. Tan, M.H.L. Andersson, J.D Stephenson, E.J. Gardner, H. Ironfield, A.J. Waters, D. Gitterman, S. Lindsay, F. Abascal, I. Martincorena, A. Kolesnik, E. Ng-Cordell, H.V. Firth, K. Baker, J.R.B. Perry, D.J. Adams, S.S. Gerety, M.E. Hurles

## Abstract

Loss-of-function of *DDX3X* is a leading cause of neurodevelopmental disorders (NDD) in females. *DDX3X* is also a somatically mutated cancer driver gene proposed to have tumour promoting and suppressing effects. We performed saturation genome editing of *DDX3X,* testing *in vitro* the functional impact of 12,776 nucleotide variants. We identified 3,432 functionally abnormal variants, in three distinct classes. We trained a machine learning classifier to identify functionally abnormal variants of NDD-relevance. This classifier has at least 97% sensitivity and 99% specificity to detect variants pathogenic for NDD, substantially out-performing *in silico* predictors, and resolving up to 93% of variants of uncertain significance. Moreover, functionally-abnormal variants could account for almost all of the excess nonsynonymous *DDX3X* somatic mutations seen in *DDX3X*- driven cancers. Systematic maps of variant effects generated in experimentally tractable cell types have the potential to transform clinical interpretation of both germline and somatic disease-associated variation.

## Supplementary material for "Saturation genome editing of DDX3X clarifies pathogenicity of germline and somatic variation": Supp_File5

```
M [MET    1   ]    1.000 MMMMMMMM-MM-M--MMM--M-M---MMMMM-----M----------------M----MM-M--M----M--M-----MMMM--M-MM----MM--------M--M----M-M-M--MM----------MM-M-----M-M-MM-MM-M--M-M--MM----MM---MMMM-----M-----MMMM-M------MM--MM
S [SER    2   ]    0.911 SSSSSRSE-SS-S--SSS--S-S---SSSSS--A--S---------------NS----SS-S--S----S--S-----SSSS--S-SS----SS--------S--S----S-S-S--SS----------SS-S-----S-S-SP-SS-P--S-S--SS----SS---SSSS-----S-----SSSS-S------SS--SS
H [HIS    3   ]    0.700 HHHHHHHH-HH-H--HHH--H-H---DHHHH--R--H---------------HH----HH-H--H----H--H-----HHHH--H-HH----HH--------H--H----H-H-H--HH----------HH-H-----H-H-HN-NN-N--N-N--HH----NN---HNSN-----H-----NHNN-N------NN--NH
V [VAL    4   ]    0.782 VVVVVVVV-VV-V--VVA-MV-V---VVVVV--V--V-V-------------VV----VA-V--V----V--V-----VVVV--V-VV----VV--------V--V----V-V-V--VV----------VV-V-----V-V-VD-VV-D--V-V--VV----VA---VVVV-----V-----AVAV-A------AA--AV
A [ALA    5   ]    0.515 AAAAAAGA-LP-A--AAA-AA-A---TAAVA--S--A-V-------------SV----VA-A--V----A--V-----AAAA--V-VV----VV--------V--G----A-A-A--AA----------AA-A-----A-A-AS-PP-S--P-P--SV----PA---ATQT-----V-----IAIT-P------II--IV
V [VAL    6   ]    0.501 VVVVVVV--V--V--VV--AV-V---EVVVV--A--V-V-------------VV----V--V--V----V--V-----VVVV--I-VV----IV--------V--V----V-V-V--VV----------VV-V-----V-V-VI-NT-I--N-N--PV----TN---VNIN-----Q-----NVNN-N------NN--NQ
E [GLU    7   ]    0.573 EEEEEEK--KG-E--EEG-EE-E---EEEKE--E--E-K--------------D----DG-E--D----E--D-----EEEE--D-DD----DD--------D--K----E-E-E--EE--E------EEE-EE----E-E-EQ-QQ-Q--Q-Q--AK--Q-HQ---EQQQ-----N-----QEQQ-Q------QQ--QN
N [ASN    8   ]    0.909 NNNNNNN--NN-N--NNN-NN-N---NNNNN--N--N-N-------------TN----GN-N--G----N--N-----NNNN--N-NN----NN--------N--N----N-N-N--NN--N------NNN-NN----N-N-NN-NN-N--N-N--NN--N-NN---NNNN-----D-----NNNN-N------NN--ND
A [ALA    9   ]    0.469 AAAAAAD--DE-A--AAE-TA-A----AADA--G--A-D-------------GP----SE-V--Q----A--P-----AAAL--Q-PP----QP--------P--D----A-V-A--AA--V------AAA-AA----A-A-AG-GV-G--G-G--FD--G-GG---AGGG-----V-----GAGG-G------GG--GV
L [LEU   10   ]    0.396 LLLLLLP--PR-L--LLL-VL-L----LLPL--V--L-P-------------IH----HL-H--H----H--H-----HHHH--H-HH----HH--------H--P----H-H-H--HH--H------LLL-LL----H-L-HK-SQ-K--S-S--QP--K-VS---HTTT-----H-----THTT-S------TT--TH
G [GLY   11   ]    0.759 GGGGGEE--EG-G--GGG-GS-S----SGEG--G--G-E-------------GG----GG-G--V----G--G-----GGGG--G-GG----GG--------G--E----A-G-A--AG--G------GGG-GG----A-G-AS-GG-S--G-G--AEG-G-GGGG-GGGG-----G-----GGGG-G------GG--GG
L [LEU   12   ]    0.929 LLLLLLL--LL-L--LLL-LLML---VLLLL--A--L-L-------------ML----LL-L--L----L--L-----LLLL--L-LL----LL--------L--L----L-L-L--LL--L------LLL-LL----L-L-LL-LL-L-LL-L--LLP-LLLLLL-LLLL-----L-----LLLL-L----L-LL--LL
D [ASP   13   ]    0.709 DDDDDDD--DD-D--DDD-DDND---HDDDD--K--D-D--------------D----DD-E--D----E--D-----EEEE--D-DD----DD--------D--D----E-E-E--EE--D------DDD-DD----E-D-EE-EE-E-DE-E--DDE-ECEEEE-EEEE-----G---D-EEEE-E----E-EE--EG
Q [GLN   14   ]    0.885 QQQQQQQ--LQ-Q--QQQ-QQQQ---QQQQQ--L--Q-Q--------------Q----QQ-Q--Q----Q--Q-----QQQQ--Q-QQ----QQ--------Q--Q----Q-Q-Q--QQ--P------QQQ-QQ----Q-Q-QQ-QQ-Q-RQ-Q--QQQ-QNQQQQ-QQQQ-----Q---R-QQQQ-Q----Q-QQ--QQ
Q [GLN   15   ]    0.838 QQQQQQQ--QQ-QK-QQQQQQQG---QGQQQ--E--Q-Q-K------------Q----QQ-Q--Q----Q--Q-----QQQQK-Q-QQ----QQ----R---Q--Q----Q-Q-Q--QQ--Q------QQQ-QQ----Q-Q-QQ-QQ-Q-QQKQ--RQQ-QNQQQQ-QQQQ---Q-R---Q-QQQQ-Q----Q-QQ--QR
F [PHE   16   ]    0.618 FFFFFFLF-LF-FLFFFFFFFFF--FFFFLL--R--F-L-L-----------FL----LF-V--F----L--L-----LLLLF-L-LL----LL----L---L--L----L-L-L--LV--L------FFF-FF----L-F-LV-FF-V-FFFF--FLV-FFFLMM-LLFL---L-V-F-Y-VLVL-L----V-VV--VL
A [ALA   17   ]    0.845 AAAAAAAA-AS-AAAAASSAASA--SAAAAA--I--A-A-A----A------AA----AS-S--S----A--A-----AAAAQ-A-SA----AA----A---A--A----A-A-A--AS--A------AAA-AA----A-A-AA-AA-A-AAAA--AAA-AAAASSAAAAA-A-A-A-A-S-AAAA-A---SA-AA-AAA
G [GLY   18   ]    0.647 GGGGGGNG-DG-GNGGGGGGGGG--GGGGDG--G--G-D-D----D------GA----VG-R--G----V--A-----VVVVS-A-AG----AG----A---G--N----V-V-V--VL--A------GGG-GG----V-G-VG-GG-G-GGGG--GNA-GGGGQQGVGGG-G-G-G-A-G-GVGG-G---GG-GG-GGG
L [LEU   19   ]    0.859 LLLLLLLL-LL-LLLLLLLLLLL--LLLLLL--A--L-L-L----L------LL----LL-S--C----L--L-----LLLLV-L-LL----LL----L---L--L----L-L-L--L---L------LLL-LL----L-L-LL-LI-L-LLLL--LLL-LLLLMMLLLLL-L-L-L-L-S-LLLL-L---GL-LL-LLL
D [ASP   20   ]    0.870 DDDDDDDDDDD-DDDDDDDDDDD--DDDDDW--R--D-DND----D------DD----DD-F--D----D--D-----DDDGN-D-DD----DD----D---D--D----D-D-D--D---D------DDD-DD----D-D-DD-DD-D-GDGD--DDD-DDGDDDDDDDD-D-D-D-D-N-DDDD-D---DD-DD-DDD
L [LEU   21   ]    0.840 LLLLLLLLLLL-LLLLLLLMLLL--LLLLLR--L--L-LLL----L------LL----LL-S--L----L--L-----LLLLF-L-LL----LL----L---L--L----L-L-L--L---L------PLL-LP----L-L-LL-LI-L-LLLL--LLL-LLLLIILLLLL-L-L-L-L-R-LLLL-L---HL-LL-LLL
N [ASN   22   ]    0.647 NNNNNNNNNNN-NNNNNNNNNNN--NNNNNN--N--N-NNN----N------NN----NN-H--N----S--N-----SSSNN-N-NN----NN----N---N--N----S-S-S--S---N------NNN-NN----S-N-SN-QN-N-EQEQ--NNS-NNEQ-SQSQ-Q-Q-Q-N-N-D-NSNQ-Q---HK-NN--NN
S [SER   23   ]    0.546 SSSSSTSSSSS-SSSASSSSSAS--SSSSSG--R--S-SSS----S------SS----SS-P--S----A--S-----AAANS-S-SS--S-S-----S---S--S----A-A-A--A---S------SSS-SS----A-S-AS--S-S-SGGG--SSS-GSGG-AGAP-P-G-G-K---TSKAGP-G---FS-GG--GK
S [SER   24   ]    0.484 SSSSSSSSSSP-SESSSSS-SSS--SSSSSE--Q--S-ESS----S------AA----AS-A--P----A--A-----PAPAL-A-A---S-AS----A------S---NP-A-P--P---D------SSS-SS----P-S-PA--G-A-ARRD--GES-AGRS-GSPQ-Q-S-S-Q---SSAAGQ-S---SS-GGS-GQ
D [ASP   25   ]    0.572 DDDDDDEDDED-DKDDDDDDDGD--DDDDEV--D--D-KDE----E------DD----DD-D-DKD---D--D-----DDDDY-D-DD--S-DDD---D---D--E---DD-D-DD-D---L--D--DDDD-DD----D-D-DP--R-P-GGDS--DKD-S-DR--RD----R-R-S---DDNDSA-R---SE-SSR-SS
N [ASN   26   ]    0.474 NNNNNNKNNKN-NQNNNNSNSHS--SNSNKH--D--N-QNK----K------AG----GNNG-NNN--NG-NG-----GGGGD-G-GG-NA-GGN---G-N-G--KNN-RG-G-GN-G---Q--N--NNNN-NN----G-N-GP--P-P-SNHQ--PQC-R-HQ--QN----Q-Q-N---KNNNAS-Q---NN-AAQ-AN
Q [GLN   27   ]    0.509 QQQQQQQQQQR-QSQQQPQQQQQ--QQQQQV--A--Q-SQQ----Q------QQ----QPDW-RER--DQ-RQ-----QQQQV-Q-QQ-DR-QQR---Q-R-Q--QSS-GQ-Q-QR-Q---G--R--RQQQ-QQ----Q-Q-QR--YQM-S-QP--KSD-G-QP--PR-K--P-P-Q---PESRDK-P---SR-DDQ-DQ
S [SER   28   ]    0.481 SSSSSSSSSSS-TGSSSSSNSSS--SSSSSA--T--S-GSS----S------SG----GSRD-TST--RG-NG-----GGGGG-G-GG-RT-GGT---G-G-G--SMM-GG-G-GT-G---V--T--TNSS-SN----G-S-GG--SSR-S-RS--PGK-RSRSSRSM-Q--S-S-Q---SSSMYG-S---R--YYRSYQ
G [GLY   29   ]    0.715 GGGGGGGGGGG-GGGGGGEGGGG--EGGGGG--A--G-GGG----G------GG----VGGG-NTN--GG-GG--G--GG-GH-G-GG-GG-GGN---G-G-G--GGG-RG-G-GN-G---P--N--NGGG-GG----G-G-GG-GGGG-G-G---QGA-GQGGAGGA-G--G-G-G---GGTTSA-G---P--SSGGSG
G [GLY   30   ]    0.810 GGGGGGGGGGG-GAGGGGGGGGG--GGGGGA--W--G-AGG----G------GG----GGGG-GAG--GG-SG--G--GG-TC-G-GG-GN-GGG---G-G-G--GGG-GG-G-GG-G---G--G--GGGG-GG----G-G-GG-GGGG-RGG---GAP-GGGGGGGG-G--G-G-S---GGKGGG-G---YG-GGGSGS
S [SER   31   ]    0.461 SSSSSSSSSSS-SSSSSSSSGAG--SAGSSE--E--S-SSS----S------SS----TSRR-GKG--RT-ST--F--YT-GL-T-TT-RS-TTG---G-G-T--SAA-ST---TG-TS--R--G--GSSS-SS----T-S-TR-RDSN-GSG---MSN-ANG-RG-NAQA---------GSSNP------SR-PPDRP-
T [THR   32   ]    0.399 TTTTTTTTTTT-TTTTTTSTTST--STTTTA--I--T-TTT----T-------G----GTGN-FRF--GN-FG--R--TN-TC-G-GG-GV-GGF---T-F-G--TSS-YN---NF-NV-----F--FITT-TI----N-T-ND-KNTT-NTR---VTK-PKR-GQ-TPFT-------T-GNSTI------DQ-IIDQI-
A [ALA   33   ]    0.441 AAAAAAAAAAA-AAAAAATEAAA--SAAAAR--P--A-AAA----A------AR----RAAN-GAG--GR-SR--G--AR-AL-R-RR-AA-RRG---G-R-R--AFF-RR---RG-RL-----G--GAAA-AA----R-A-RG-EFAR-TAGS--RAG-PSG-GA-FKIK-------G-GTSFT------RE-TTWAT-
S [SER   34   ]    0.571 SSSSSSSSSSS-SSSSSSSSSSS--SSSSSS--R--S-SSS----S------T------SYF-GSG--Y-SQ---NS-G--AS-----SYT---G---R-G----SNN-S-----G--S-----G--GSSS-SS------S--F-SSSG-G-SA--QST-QAS-G--NSAS-------H--PNNS------DP-SSNSS-
K [LYS   35   ]    0.510 KKNKKKKKSKK-KKSKKKKKKKK--KKKKKE--E--K-KRK----R------K------KRV-RKR--R-T----RP-R--PA-----PRD---R-----N----KQQ-N--P--R--K-----R--RKKK-KK------K--T-ARKTKR-GP--RKE-AAG-Q--RTPA-------S--KSRK------RG-KKRGK-
G [GLY   36   ]    0.761 GG-GGGGGNGG-GG-GGGGGGGG--GGGGGG--G--G-G-G-----------G------GGN-GGG--S-G----GG-N-GGG-----GGG---G-----G----G--GT--NG-G--L-----G--GGGG-GG------G--G-GSGGGT-GS--GGA-GSG-GG-GGGG-------G-GSGGG------GV-GGGGG-
R [ARG   37   ]    0.583 RR-RRRRRLRR-RR-RRRRRRRR--RRRRRR--R--R-L-R-----------RR----RRNG--R---RRR-R--AR-NRRSR-R-RRRNN-RR----R-A-R--R--SMR-RSR--RI--R------CRR-RC----R-R-RR-RRRRRKRRK--RRR-RRRRGGR-RRR-R-R-R-K-GRI-VR-R---RK-VVGRVR
Y [TYR   38   ]    0.845 YY-YYYYYLYY-YY-YYYYYYYY--YYYYYY--Y--Y-Y-Y-----------YY----YYRY--F---GYY-Y--FY-FYYYY-Y-YYYR--YY----Y-F-Y--Y--YGY-KYY--YV--Y------YYY-YY----Y-Y-YY-YYYYYYYYY--YYY-YYYYYYY-YYY-Y-Y-Y-Y-YYY-YY-Y---DY-YY-YYY
I [ILE   39   ]    0.683 II-IIIIILII-II-IIIIIIII--IIIIII--I--I-I-I-----------II----IIGH--V---GII-I--NV-VIITI-I-IIVG--II----I-N-I--V--NGI-QNI--IL--I--L---III-II----I-I-II-IVIIIVIVV--VII-VVVVVVV-IVI-V-V-I-I-AVI-VI-V---RV-VV-VVI
P [PRO   40   ]    0.890 PP-PPPPP-PP-PP-PPPPPPPP--PPPPPP--P--P-P-P-----------PP----PPGP-PNP--SPPPP--PP-NPPPP-P-PPPG--PPP---P-P-P--PPPPPP-PPPP-PL--P--P---SPP-PS----P-P-PP-PPPPPPIPP--PPP-PPPPPPPPPPP-P-P-P-P-PPPPPP-P---DP-PP-PPP
P [PRO   41   ]    0.850 PP-PPPPP-PP-PP-PPPPPPPPP-PPPPPP--P--P-P-P-----------PP----PPGP-PGP--SPPMP--IP-GPPPPPP-PPPG--PPP-P-P-M-P--PMMVPP-PVPP-PS--P------PPP-PP----P-P-PP-PPPPPPPPP--PPP-PPPPPPPPPPP-P-P-P-P-QPPPPP-P---RP-PP-PPP
H [HIS   42   ]    0.850 HH-HHHHH-HH-HH-HHHHHHHHH-HHHHHH--H--H-H-H-----------HH----HHSR--Y---FHHHH--NH-YHHRHHH-HHHS--HH--H-H-N-H--HHHQFH-HQH--HV--H------HHH-HH----H-H-HH-HHHHHHHHH--HRH-HHHHHHHRHHH-H-H-H-H-SHHRHH-H---EH-HH-HHH
L [LEU   43   ]    0.761 LL-LLLLL-LL-LL-LLLLLLLLLLLLLLLL--L--L-L-L-----------LL----LLFM--H---NLL-L--AL-HLLMLLL-LLLF--LL--L-L-P-L--LIIPNL-LPL--LI--L-----LLLL-LL----L-L-LL-LQLLVALLL--LLL-MLLLMMLMLLL-L-L-L-L-VLLMLL-L---RL-LL-LLL
R [ARG   44   ]    0.825 RR-RRRRR-RR-RR-RRRRRRRRRRRRRRRR--R--R-R-R-----------RR----RRNE-RDR--QRR-R--AR-DRRERRR-RRRN--RRR-R-R-T-R--RAAMQR-RMRR-R---R--R--PRRR-RR----R-R-RR-RRRRRRRRR--RRR-RRRRRRRERRR-R-R-R-R-KRRERR-R---RR-RRRRRR
N [ASN   45   ]    0.599 NN-NNNNN-NN-NN-NNNNNNNNNNNNNNNN--N--N-N-N-----------NN----NNQN-NNN--SNN-N--QN-NNNRNNN-NNNQD-NNT-N-N-Q-N--N-GQPT-NQNN-N---N--N--RTNN-NT----T-N-TG-YDNGNDNNN--NNN-GNNHNNNNRSR-H-H-G-N-VGNRGR-H---EN-GGGNGG
R [ARG   46   ]    0.592 RR-RRRRR-RR-RR-RRRRRRRRRRRRRRRR--R--R-R-R-----------KK----KRPR-DRD--QKK-K--PK-RKKGKKK-RKKPD-KKD-K-K-P-K--R-GNVK-KNK--K---K--D--NRRR-RR----K-R-KR-KRRRRRKRR--RRR-RNRKQQKPQSQ-K-K-Q-R-SRRRGQ-K---RQ-GGQKGQ
E [GLU   47   ]    0.457 EE-EEEEEFEE-EE-EEEEEEDEEEEEEEEE--E--E-E-E-----------ED----DELG-RRR--NDDNDE-MD-MDDRDDD-DEDLT-DER-D-E-M-E--E-ETHD-DAD--D---E--R--DEEE-EE----D-E-DG-NGEGQPE-P--PES-DRDAAASALRK-A-A-Q-P-DAEGGQ-A---DD-GGQSGQ
A [ALA   48   ]    0.505 AA-AAAAALAA-AA-AAAATAAAAAAAAAAA--A--A-A-A-----------AA----AAQA-GNG--STAAAA-GA-ATAGAAV-AVAQA-VVG-V-A-G-V--A-TGAV-AGV--V---A--G--RAAA-AA----V-A-VA-SGAA-PK-N--GA--GSFAMMGQEGS-A-A-Q-Q-DPSNGA-A---RA-GGNGGQ
T [THR   49   ]    0.470 TT-TTSSTISS-AS-STSSSSSSTTSSSSST--A--T-S-S-----------SS----SSNF-FDG--VSSGTT-FS-GSSGSAS-PSSNR-SSG-S-S-F-S--S-YMAS-SMS--S---S--T--ATTT-TT----S-T-SG-SYSGTRD-H--PS--SVQSGGSPAPT-S-S-V-T-KATRNN-S---DS-NNTSNV
K [LYS   50   ]    0.533 KK-KKKKKEKKEKK-KKKKKKKKKKKKKKKK--K--K-K-K-----------RKR---KKAG-GRR--SKKYNK-TK-NKKGKKK-KKKTF-KKR-K-R-V-K--K-CFGK-KFK--K---K--R--FKKK-KK----K-K-KR-TGKRN-R-S--PK--RKPRRRNMK-E-R-R-A-Q-KGKGNT-N---RN-NNRNN-
G [GLY   51   ]    0.723 GG-GGGGGGGGGGG-GGGGGGGGGGGGGGGG--G--G-G-G-----------GGG-G-GGGG-GGGGGGNNGGG-AG-TNGGGG--GGNGGGGGG-GGGGA-N--GG-GGGGGGG--G---GG-GG-GGGG-GG----G-G-GG-SGGGD-G-E---G--GGSPGGAGGGG-P-P-G---NGRGNP-P---GG-NNTGN-
F [PHE   52   ]    0.445 FFFFFFFFFFFF-FFFFCFVYLYFFFLFFFF--F--F-FFL----L------FGFFF-FCFY-YFAYFYAGSFY-YY-FAAFSE--YFGFNGYYA-FYFNF-F--FF-VEYFYVY--Y---YV-AV-SFFF-FF----Y-F-YA-YYFAF-FLF---F--GAYFGGPFESE-F-F-P---FGGSAQ-F----P-AAFPA-
Y [TYR   53   ]    0.391 YYYYYHHYYSYY-HYYYY-CYSYYY-YYYSY--Y--Y-SYS----S------YYYYFFYYYEFEYYEEYG-YYY-EH-IGYYFF--HG-YYYVHY-YEYYE-G--HS-YTTEHYT--T---DY-YY-YYYY-YY----T-Y-TI-NNHIG-DEV---H--YYQGPPSYDEG-G-G-Q---HPYFAV-G----K-AADSA-
D [ASP   54   ]    0.569 DDDDDDDDDDDD-DDDDD-DDDDDD-NDDDD--D--D-DDD----D------DEDDDDEDETDNDRNNDNEEED-ND-SNPDSV--DGEEEENDR-SNDEN-G--DG-DYINDDID-I---ND-DD-DDDD-DD----I-D-ID-DNDDP-RDE---DE-SPQDPPGDSES-D-D-K---DDNNDE-D----G-DDRGD-
K [LYS   55   ]    0.520 KKKKKKKKKKKK-KKKKK-KRRRKK-KRKKK--K--K-KKK--K-KK-----RNRRKKNKNKKKN-KKKAWNNR-KN-FAAKHKN-NQKNNNLQG-KKKNK-Q--KQ-KCAKKKAR-A---KK-NK-NKKK-KK----A-K-AQ-SQKQQ-NAQ--QKR-ADRRQQGKKKK-R-R-N-Q-RSNPAR-R---RK-AARGA-
D [ASP   56   ]    0.573 DDDDDDDDDDDD-DDDDNDDDEDDDDEDDDDDDDDDDDDDDDDI-DI-----EKEEDDKNKDDDK-DDDFDKKD-DR-DFADPRD-RDNKKKYDN-SDDKD-D--DDDDDADDDAE-AD--DDDKD-KDDD-DD----A-D-AN-DGDNN-DPD--GDD-PPDDVVDDRPR-D-D-I-Q-DDSDDQ-D---GD-DDEDE-
S [SER   57   ]    0.447 SSSSSSSSSSSS-SSSSSSNDSDSSSSDSSSSSSSSSSSSSSSS-SS-----NDNNGDDSDADGEDAVNAADES-AM-AANGAYS-TSADEDSGR-ATGET-S--SGGGSGGAGGS-GA--AGADG-DSSS-SS----G-S-GG-QRSGS-PPR--RSS-MQNRLLHTSFE-R-R-I-P-TGGASS-R---GY-SSNQS-
S [SER   58   ]    0.541 SSSSSSSSSSSS-SSSSSGSSSSSSGSSSSSGGSGGSGSSSGGS-SS-----SGSS-GGSGSG-SGG-SASGGS-GS-GAYGDGP-NGSGAGPGG-NG-AS-G--SGGGGY-GGYS-YG--GGGSG-SSSS-SS--A-Y-S-YG-SGSGG-RPR--GS--PGRGHHHGSSS-G-G-P-N-GDGGQL-G---SS-SSG-S-
G [GLY   59   ]    0.822 GGGGGGGGGGEG-GGGGGGGGAGGGGGGGGGGGGGGGGGGGGGG-GG-----GGGGGGGGGGGGSGGGGGGGSG-GG-GGGGGGG-GGGGGGGGG-GGGGG-G--GGGGGGGGGG--GN--GGGNG-NGGGGGGG-G-G-G-GN-NGGNG-GGG--GG--GGGGGGSGLV--G-G-Q-QGGFGGGD-G---GG-GGG-GG
W [TRP   60   ]    0.565 WWWWWWWWWWWW-WWWWWWWWWWWWWWWWWWWWWWWWWWWWWWW-WW-----WWWWWWWWWWWWWWWWWRWWWW-WN-WRWWWWW-WWWWWWWWG-WWWWW-W--WWWWWWWWWWW-WW--WWWWW-WWWWWWWW-W-W-W-WW-YYWWF-GGG--FW--PWGRYYSWEPL-R-R-Y-YGRGYWQA-R---YD-NNY-NP
S [SER   61   ]    0.472 SSSSSSSSSSSS-SSSSSSSSSSSSSSSSSSSSSSSSSSSSSSS-SS-----NGNNNSNSGNSGTGNNNQNNGS-NS-NQDNDGD-AGNGGGDGS-DNNGN-G--SGGNGDNNNDT-DN--NNNGN-GSSSGSSN-D-D-S-DS-SNSNNATRR--QS--QAGDGGSNSQD-D-E-F-KSWRGNGR-D---RL-SSRHPA
S [SER   62   ]    0.430 SSSSSCCSSCCS-CSCSCS-SCSSSSCSCCSSSSSSSSCSCSSC-CC-----SGSSSNSCGTNGGGTASGTSGS-TF-TGATGGA-GGTGGGASF-GTSGT-G--CGGTGGTTAGG-GP--ATTGT-GSSSGSST-S-G-S-GA-SMCSREPRR--GC--GAGRAANARES-R-R-E-AYANATQP-R---DN-RRGSRG
S [SER   63   ]    0.446 SSSSSSSSSSSS-SSSSSS-SGSSSSSSNSSSSNSSSRSSSSSS-SS-----GPGGSKVSPAKAPPAATGNVAS-NN-AGTTGAG-AAAAPAGAN-GASPA-A--STTTAGGATGP-GA--QTNPT-PSSSTSSG-G-G-S-GQ-SNSS-TRND--QS--MGGEPPSAPRS-E-E-N-NGQGRAGN-D---TF-QQGSQP
K [LYS   64   ]    0.456 KKKKKKKKKRKK-KKKKKRKRRRKKRKRKRKRRKRRKRRKRRRR-RR-----RPRRKDVKP-DPPPKIKYKV-K-KR-KYRKRPR-PPKPPPRPQ-RKKPK-P--KPPKPRL-KRP-RK--KKKPK-PKKKPKKL-R-R-K-RG-SDKSRAGGE--VKQ-PNGRPPRKSAE-R-R-P-NGLGRKQE-H---RK-DDRNEQ
D [ASP   65   ]    0.539 DDDDDDDDDDDD-DDDDDDDDDDDDDDDDDDDDDDDDDDDDDDD-DD-----DRDDDVNDR-VRRRDNDTDNSD-DG-DTNDNRD-RRDRRRDRD-NDDRD-R--DRRDRNN-DNR-NE--DDDRD-RDDDRDDN-S-N-D-ND-RGDAGDGDY--YDE-DDGDQQPDDDG-D-D-S-ADDDGDGS-E---SR-SSGSSK
K [LYS   66   ]    0.536 KKKKKKKKKKKKKKKKKKKKKKKKKKKKKKKKKKKKKKKKKKKK-KK-----KDKKRRRKDKRDDD-RRM-RRK--K--MN-NDN-DQ-DDDNQA-N-RD--Q--KQQ-QRRK-RD-R---T--D--DKKKQKKR-N-R-K-RY-NRKQGR-QE--DKS-QRGRRRY-RKR-R-R-R-HRYRG-GR-R---RS-RRQRRN
D [ASP   67   ]    0.556 DDDDDDDDDDDDDDDDDGDDDDDDDDDDDDDDDDDDDDDDDDDD-DD-----DADDDDDGAEDAPA-DDA-DDD--D--AN-FAR-AD-AAARD--F-DA--D--DDD-DLDD-LP-L------A--AEDDDDED-G-L-D-LN-DGDGGS-PD--PDD-GGGDGGS-DED-D-D-G-DGDGN-QD-D---DN-DD-SDI
A [ALA   68   ]    0.566 AAAAAAAAAAAAIAAVAAAAAAAAAAAAVAAAAAAAAAAAAAAA-AA-----AAAAAPAAAAPAAAAAPPAASA-AA-APGAVAT-AAAAAATAA-VAAAA-A-AAAAAAAATAAA-AT--AAAAA-AAAAAAAA-F-A-A-AS-SGADFY-SR--RAS-GGGRGGDASAS-R-R-G-VGRSRAGI-R---VS-PP-SPI
Y [TYR   69   ]    0.611 YYYYYYYYYYYYFYYYYYYYYYYYYYYYYYYYYYYYYYYYYYYY-YY-----YYYYYYYYYYYYYYYYYPYYYY-YY-YPYYNYN-YYYYYYNYY-NYYYY-Y-YYYYYYGYYCGY-GY--YYYYY-YYYYYYYY-V-G-Y-GY-YYYYNR-YS--PYR-YFGDYYRYRGH-D-G-Y-RFRNYYFR-D---FH-QQ-YQP
S [SER   70   ]    0.505 SSSSSSSSSSSSLSSSSSSSSSSSSSSSSSSSSSSSSSSSSSSS-SS-----SNSSTSASNSSNNNSSSASTNS-TS-SANTGNG-NNSNNNGNN-GSSNS-N-NSNNTNNSGTNN-NN--NTTNT-NSSSNSSS-N-N-S-NN-RNSNRKGQS--RSS-NSGRQQDSSRS-R-R-Q-EGYDESDT-R---GG-QQGSQQ
S [SER   71   ]    0.645 SSSSSSSSSSSSPSSSSSSSSSSSSSSSSSSSSSSSSSSSSSSS-SS-----SSSSSSSSSNSSSSSSSSSSSS-SS-SSRSYSG-SSSSSSGSS-YSSSN-S-SSSSSSASSSAS-AS--SSSSS-SSSSSSSS-G-A-S-AS-SNSSNDTQY--DSF-TNGGNNRSSGS-G-G-Q-PGSDDSSS-G---NG-SSGESY
F [PHE   72   ]    0.636 FFFFFFFFFFFFFFFFFFFFFFFFFFFFFFFFFFFFFFFFFFFF-FF-----FFFFFFFFFFFFFFFFFYFFFF-FF-FYMFHFF-FFFFFFFFF-HFFFF-F-FFFFFFFFFFFF-FF--FFFFF-FFFFFFFF-Y-F-F-FR-GYFYFFSRN--FFR-FFYR--GFFYF-R-G-N-YG-RNFRF-R---FY-RRGGRF
G [GLY   73   ]    0.818 GGGGGGGGGGGGIGGGGGGGGGGGGGGGGGGGGGGGGGVGGGGG-GG-----GGGGGGGGGGGGGGGGGGGGGG--G-GGAADGG-GGGGGGGGG-DGGGG-G-GGGGVGGGGGGG-GG--GV-GV-GGGGGGGG-H-G-G-GG-GGGGG-GDG--GGG-NGRGGGGGGTG-G-GGF-GDGGNGSG-G---GS-GGGGGE
S [SER   74   ]    0.497 SSSSSSSSSSSPQSSSSSVSGSGSSASGSLSAASAASASSSAAS-SS-----SGSSGSGSG-SGGGNASDNGGS--N-NDGANGT-GGNGGGT-G-NNGGN-G-GSGGAGNG-ANG-NN--GA-GA-GSSSGSSG-D-N-S-NG-GNSGG-SNS--PSG-RGSGVVDNGQG-G-YSN-RRPGSNSG-G---GS-EEGEGN
R [ARG   75   ]    0.678 RRRRRRRRRRRRNRRRRRRRRRRRRRRRRNRRRRRRRRRRRRRR-RR-----RRRRRRRRR-RRRR-RRG-RRR-----GNRRRR-RR-RRRR-R-R-RR--R-RRRRRRRR-RRR-R---RR-RR-RHRRRRHR-G-R-R-RR-GYRRR-GRT--RRR-GRNYMMR-RAN-Y-RRR-NWRRG-RR-Y---RQ-YYGRGP
S [SER   76   ]    0.492 SSSSS--SS--GL-S-S-S-S-SSSS-S-HGSSSSSSS-S-SS---------GNGGNDS-S-DNSS-SSG-SNN-S---GSPSNN-N--NSNN-S-M-SS--------P-GS-PGS-G---SPSTP-TSSS-SSS-R-G-S-GS-SG-S-RNGS--D-G-GSDRRRD-RTS-R-DDG-SSYGV-QR-R---TN-RRSDGS
D [ASP   77   ]    0.585 DDDDDDDDDEDDSDDDDDDDDDDDDDDDDVDDDDDDDDEDEDDE-EE-----EDEED-DDDN-DDD-DDR-DDD-N---RFDFDD-D--DDDD-D-T-DD-----D--D-GDNDGD-G---DDNDD-DDDD-DDD-D-G-D-GG-DGDGDDYGS--PDN-RKGEDDR-DNR-D-SDG-GNDGD-DD-D---RL-RRNHER
S [SER   78   ]    0.491 SSSSSSSSSSSSHSSSSSRSRSRSSRSRSFSRRSRRSRSSSRRS-SS------------S-N----N--NN--S-NN-NNN-N-R---N---RG--NN--N----S----S-N-S--SN----N----SSS-SS--G-S-S-SS-SQSSNDNGG--YSE-QRQSRRESDST-S-RQG-SNDGGNSD-S---RN-GGSDYG
R [ARG   79   ]    0.708 RRRRRRRRRRRRRRRRRRGRGRGRRGRGRSRGGRGGRDRRRGGR-RR-----RRRRRRRRRRRRRRRRRNRRRR-RR-RNRRRRG-R-RRRRGRR-RRRRR----R--R-RRRRRR-RR--RRRRR-RRRR-RRR-R-R-R-RE-NGRERRRGR--RRE-GNRRNNRRRRR-R-SRG-RRRGDRRR-R---SR-GGNRRG
G [GLY   80   ]    0.643 GGGGGGGGGGGG-GGGGGAGAGAGGAGAGLGAAGAAGARGRAAG-RG-----GSGGGGGGSGGSSSGGGFGGTG-GG-GFGGGSG-SGGSSSGGS-GGGSG-G-GGGGGGGGGGGS-GG--GGGSG-SGGGGGGG-V-G-G-GG-GGGGNGGGG--DGG-GVFSGGDGDGG-S-PGG-NGRGGGGD-S---AG-GGRDGY
K [LYS   81   ]    0.575 KKKKKKKKKRKK-KKKKKKKKKKKKKKKKLKKKKKKKKRKRKKR-RR-----KKKKKKKKKKKKKKKKKVKKKK-KK-KVPKPKR-KKKKKKRKK-PKKKK-K-KKKKKKKKKKKK-KK--KKKKK-KKKKKKKK-N-K-K-KP-GNKPFRSGR--QKK-NRRPPPRKRPY-P-R-Y--GSGEKDR-P---NR-GGNRDQ
S [SER   82   ]    0.577 SSSSSPSSSSSS-PSPSSSPSSSSSSSSPVSSSSPSSSSSSSSS-SS-----PSPPSSFSSSSSPSSPSNSSSS-SS-SNPSPSG-SSSSSSGSS-PSSSS-S-SSSSSSSSSSSP-SS--SSSSS-SSSSSSSS-G-S-S-SR-SFSRGGTGN--QPY-FNERPPDSDSD-R-D-N--GSGSSYE-R---QS-SSSDYQ
S [SER   83   ]    0.486 SSSSSSGSSGSS-GSNSSSNSSSSSSRSNPSSSSSSSSGSGSSG-GG-----STSSSSASAASASAAASGAASS-AA-AGRARAS-TSAAAASSA-RASAA-S-SGSSASAAAAAS-AA--SAATA-TNSSSSNA-S-A-S-AD-SSGDGRNGN--NGS-SNHDNNRADSQ-D-V-S--GGGGAGR-D---ET-RRE-GN
F [PHE   84   ]    0.518 FFFFFYYFFYYF-YFYFYFYFYFFFFYFYFFFFFFFFFYFCFFY-CY-----LYLLFLFYFFLFSFFFFYFFFF-FF-FYMFMFY-FFFFFFYFF-MFFFF-F-FYFFFFFFFFFS-FF--FFFFF-FFFFFFFF---F-F-FF-LSYFGSRYY--FYF-NA-VRRDFR-R-V-D-Q---RGYFSD-I---NN-GGA-YF
F [PHE   85   ]    0.648 FFFFFYFFFFFF-FFFFFFFFVFFFFFFF-FFFFFFFFFFFFFF-FF-----FFFFFFFFFFFFFFFF-HFFFF-YF-FHEFEFR-FYFFFFRYF-EFFFF-Y-YFYYFYFFFFFF-FF--FFYFF-FFFFYFFF---F-F-FD-WFFDNFGHR--YF--FM-FYY-FD-F-F-F-Y-F-YYRFFT-F---GN-FFF-GN
S [SER   86   ]    0.515 SSSGSSSSSSSS-SSSSS-S-S-SS-S-S-S--S--S-SSS--S-SS-----NNNNSSNSNNSNNNNNSDNNNS-NN-NDRNRNG-NNNNNNGSN-RNGNN-N-SSNNNNNSNSNN-NN--SNNNN-NSSGNSSS---N-S-NG-QNSGQGGDN--GSS-NPDANNRNN-P-A-A-Q-E-VSGNGR-G---RR-NNDRSR
D [ASP   87   ]    0.702 DDDDDDEDDDDD-EDDDDDDDDDDDDDDD-DDDDDDDDDDDDDD-DD-----DDDDDDDDDDDDDDDDDNDDDD-DD-DNGNGDN-DDDDDDNDD-GDDDD-D-DEDDNDDDDNDD-DD--DNDEN-EDDDDDDD---D-D-DG-DREGWDDDD--SED-NPDNDDDNDQD-N-N-H-QDEDGDSD-N---DD-RRDDGG
R [ARG   88   ]    0.781 RRRRRRRRRRRR-RRRRRRRRRRRRRRRR-RRRRRRRRRRRRRR-RR-----RRRRRRRRRRRRRRRRRRRRRR-RR-RRRGRRR-RRRRRRRRR-RRRRR-R-RRR-GRRRR-RR-RR--RGRRG-RHRRRRHR---R-R-RR-RRRRDRRRR--RRS-RRRFRRRRRRR-F-F-Q-RRRRRRGR-F---YQ-QQQRRG
G [GLY   89   ]    0.857 GGGGGGGGGGGG-GGGGGGGGGGGGGGGG-GGGGGGGGGGGGGG-GG-----GGGGGGGGGSGGGGGGGMGGGG-GG-GMGGGGG-GGGGGGGGG-GGGGG-G-GGG-GGGGGGGG-GG--GGGGG-GGGGGGGG---G-G-GG-DGGGGG-WE--GGR--QWGGGGDGGG-G-GGN-GG-GGGGG-GG--RG-GGTGGG
S [SER   90   ]    0.451 SSSSSSSSS-SS-SSSSGNSSSSSSNSSS-GNNSNNSTSS-NNS-SS-----GAGGA-AGANRSPANTSTNAAS-NN-NTGSGAG-SSNAASGSA-GNAAN-S-SSS-TSTANSTP-TL--STNAT-ASSSSSSA---T-S-TG-RGSGGFSRG--GSR-RGRSPPRNYVS-S-SGY-NG-GQNGY-SS--YG-GGQRGG
G [GLY   91   ]    0.647 GGGGGGGGG-G--GGGGGGGEGEGGGGEG-GGGGGGGGGG-GGG-TG-----SGSSG-SGGAGGGGAGGGAGGG-TA-AGGAVGG-SSAGGGGGG-GAAGA-S-SGS-ASAGAAAG-AL--SATGA-GGGGSGGG---A-G-AG-DGGGRGGGG--GGP-GGGGGGGSDPD-G-GGN-FG-GGAGD-GG--SG-GGPVGG
S [SER   92   ]    0.544 SSSSSSSSS-S--SSPSSSSSASSSSSSP-SSSSSSSSSS-SSS-SS-----GSGGT-SSSNSSSSSSSNNSSL-NS-NNNPGSS-SGSSSSSGS-GNSSN-G-GS--PGNSNPNS-ND--SPNSP-SSSS-SSS---N-S-NT-R-STQGDGD---SS-SSGGYYGNSSS-G-GGG-SG-GGNGS-GG--NP-GGQGGY
R [ARG   93   ]    0.619 RRRRRRRRR-KR-RRRRRRRRRRRRRRRR-RRRRRRRRSR-RRR-GR-R---SRSSRRRRRR-RRRRRRSRRRR-RR-RSRRGRG-R-RRRRGRR-GRRRR----R--R-RRRRRR-RA--RRRRR-RRRR-RRR---R-R-RW-GQRWNSYRW--RRT-GNRRGGSRRAS-R-RGY-GGRGARGR-RG--SN-RRQPRN
G [GLY   94   ]    0.733 GGGGGGGGG-GG-GGGGGGGGGGGGGGGG-GGGGGGGGGG-GGG-GG-G---RGRRGGGGGG-GAGGGGFGGGG-GG-GFGGGGG-G-GGGGGGG-GGGGG----G--G-GGGGGG-GG--GGGGG-GGGG-GGG-G-G-G-GG-GGGGNSSGS-GGGE-GWGSGGGGYGR-N-NGS-GDGGGGGY-NS--DR-GGPGGS
R [ARG   95   ]    0.609 RRRRRRRRRRRR-RRRRRRRRRRRRGRRRRRGGRG-R-RRRSGRR-R-R---RRRRRRRRRR-RIRRRRNSRRRKRR-RNGSYRQ-R--RRRQGR-YRRRR----R--R-RRRSRR-RP--RSRRS-R-RR-RR--A-R-R-RP-NGRPRRSRR-RGRQ-NRRRGGYRPGQ-R-RNK--RSRARRP-RR--RR-EERYEQ
F [PHE   96   ]    0.483 FFFFFFFFFFFFFFFFFFYFYFYFF-FYFFF--F--F-FFFFYFYFF-F---PYPPFFYFYF-YEYFYYW-YYFFFF-FWFYRCQ-Y--YW-QYW-RFYWF----Y----YYFYYY-YG--YYFYY-Y-FF-FF--F-Y-F-YS-FYFSWYFDF-YFFA-FNDRYYRFRGN-R-RW--YGLWFFFR-RY--EW-FFNKFY
D [ASP   97   ]    0.471 DDDDDDDDDDDDDDDDDDEDEDEDDRDEDDDRRDR-D-DDDDEDEDD-D---DEDDED-DE--EDVEEDG-EEDDDD-DGDPS-Q-E--EV-Q-V-GDEVD----D-------Q-E--E--EQDEQ-E-DD-DG--G---D--N-SQDNDDNDN-DGDD-PPDSNNDDRYG-S-SD--ARPDDEDR-NQ--RN-DDDEDQ
D [ASP   98   ]    0.372 DDDDDDDDDDDDDDDDDDEDDDDDDQDDDDDQQDQ-D-DDDKEDEDDDD---DRDD-D-DR---EN--EE---DD----ET-N-Q-----S-Q-K-N--SHE---D---------R--E-----R--R-DD-DD--N---D--R--ADRRRTRQ-RNDE-RERQDDTQDPD-Q-QR--DGVDD-SE-QD--DD-SSEPSH
R [ARG   99   ]    0.465 RRRRRRRRRRRRRRRRRRRPRRRRRRRRRRRRRRR-R-RRRRRSRRSRL---R-RR-R-RG----L--RR---RR----RG-R-Q-----L-Q-M-R--LGR---R---------G--------G--G-RR-R---R---R--R-RNRRSSRRG-QPRR-NERERRR-RRT-E-ER--RGRRQ-RR-ER--RR-RRPRRQ
G [GLY  100   ]    0.641 GGGGGGGGGGEGGGGGGGGGGGGGGG-GGGGGGGGGGGGGGGGRGGRGG---R-RR-G-GG----G--GG---GG----GG-G-R--G--R-R-V-G--RGGG-GG---G-----G--------G--G-GG-G---G---G--G-GGGGNGNGG-GGGQ-DGGNGGS-G-D-N-NG--GGGGE-RG-NE--DN-RRENRN
R [ARG  101   ]    0.505 RRRRRRRRRRRRRRRRRRRRRRRRRR-RRRRRRRRRRRRRWRRRRWRRR---P-PP-R-R----EQ--QR---RR----RK-G-D--R--S-D-T-G--S-RR-RR---R-------------------RR-R-------R--S-RGRSERRYG-SRRN-RGYGRRR-RRR-G-GRN--AFGR-GR-GR--RD-GGRSGY
S [SER  102   ]    0.389 SSSSSSSSGSNSSSSSSN-SGSGSS--GSSSGGS-QSQSSSGASGSSSS---D-DD-N-N----AS--ESN--GG----SD-SVP--GS-V-P-F-S--V-GG-GS---G------------------SSS-S-------S--Q-DGSQQGREG-AESS-PGERGGA-DGW-R-RRT--PYDR-GD-RD--TS-GGRRGN
D [ASP  103   ]    0.515 DDDDDDDDDEDDDDDDDD-DDGDDD--DDEDDDD-VDVEDEDDEDEEDD---G-GG-D-D----NA--SGM--DD----GA-ATA--SQ-ITA-S-S--I-GS-GD---SE---E--E----------DDD-D-----E-D-ED-DRDDPSDDG-PGDD-DGDDGGD-SGE-D-DNS--RDRP-DA-DP--VR-DDPDDG
Y [TYR  104   ]    0.532 YYYYYYYYYY-YYYYYYY-YYCYYY--YYYYYYY-LYLYYYYYYYYYYY---Y-YY-S-Y----VYH-YVF--YYHH-HVY-FFY--YL-YFY-Y-F--Y-VY-YY-L-YH---H--H-----H----YYY-Y-----H-Y-HS-WYYSSQYR--PGYY-NGRYYYF-WYS-Y-YYY--YRYE-WS-FR--NF-WWEVWY
D [ASP  105   ]    0.518 DDDDDDDDDD-DDDDDDD-DDDDDD--DDDDDDD-MD-DDDDDDDDDDD---D-DD-D-D--D-TEG-EGT--DDGG-GGS-GAN--QS-EAN-V-G--E-GQ-QD-S-QS---G--G-----G----DDD-D-----S-D-SQ-GNDQNDDR--QNDG-RGRRNNGGGND-R-RDN--DD-D-NY-RE--SE-NNDDNS
G [GLY  106   ]    0.576 GGGGGGGGGGGGGGGGGG-CGSGGG--GGGG--G-CG-GGG--D-GDGG---G-GG-Q-G--Q-QRG-SGS--GGGG-GGS-GSS---N-RSS-C-G--R-G---G-G--G---G--G-----G----NGG-G-----G-G-GG-GGGGNGRDG-QNGG-WGEYDDNGGGR-Y-YGG-GGS-A-GQ-YG--GN-GGVNGK
I [ILE  107   ]    0.334 IIIIIIIIIIIIIIIIIF-IFAFII--FIII--I-LILIII--I-IIVI---M-MM-F-F--F-F-F-FGC--SIFF-FGF-YVF---L--VF-C-Y----G---I-M--F---F--F-----F----FII-I-----F-I-FG--NIGRFGIG-GWIG-GGVSRRFFSYW-S-S-N-FPT-G-SN-LG--NR-SSGYSN
G [GLY  108   ]    0.667 GGGGGGGGGGGGGGGGGGGAGGGGGG-GGGG--GGGGGGGG--G-GGGG---A-AA-G-G--G-V-G-GGG--GGGG-GGG-E-G---F---G-M-G----G---GGN--G---G--G-----G----GGGGG---S-G-G-GG--SGGWGSGG-GRGG-GGGNGGGGGTG-N-T-Q-GPTGQ-GG-NG--DG-GGQGGA
S [SER  109   ]    0.495 SSSSSSSSGSSSSNSSSSSSGSGSSS-GSNS--SSESGNSS--N-SNAG---N-NN-S-S--S-Q-N-SY---TGGG-GYS-TSG---P--SG-C-N----Y---NGF--A---A--A-----G----SSSGS---L-A-S-AR-RDSRSRSGS-SENS-DSGSYYSGSAD-S-S-S-SRWSQ-SE-SN--RS-SSQVSS
R [ARG  110   ]    0.611 RRRRRRRRRRRRRRRRRRDRRRRRRD-RRRR--RDRRDRRR--R-RRRR---R-RR-R-R--R-R-G-RR--RRRGG-GRR-KRR-R-R--RR-R-R----R---RRR--G---G--G-----G----RRRRR---R-G-RRGR-FRRRRRGSR-RRRK-QRSENNFNGRR-E-E-N-NNGRR-AA-ER--RR-AARRNN
G [GLY  111   ]    0.545 GGGGGG-GG-GGG--GGGY-S-SGGY-SG-G--GYGGY-G-------G----G-GG-N-G--N-Y-G-GG--GGGGG-GGG-GYN-G-F--YN-Y-F----G----GG--G---G--G-----G----GGGGG---S-G-GNGW-GG-WDGGGW-WG-Y-YDGR--GGGPG-R-R-R-SNQGN-GG-RS--NG-GGNNGG
D [ASP  112   ]    0.636 DDDDDDDDDDDDDEDDDDDDDDDDDDDDDDD--DDDDDDDD--D-DDDD---D-DD-DED-ED-E---DN--GDD----ND-EED-G-D--EDQE-E----N---DQG---DE---------------GDD-D---D---DD-D-GMDDDSGDQ-DDEE-DDDDDDG-TP--D-D-G-QRY-D-NG-DE--DD-NNDRNN
R [ARG  113   ]    0.696 RRRRRRRRRRRRRRRRRRRRRRRRRRRRRRRRRRRRRRRRRRRGRRGRR---R-RRRRRR-HRRR--RRRHRFRR----RNRHRR-FRHR-RRRR-HHR--RR-RRRY-R-RHR-------RR--R--RRR-R---R---RR-N-RRRNRYNDE-ANRR-RQRRRRR-TQR-R-R-E-RWS-RHRE-RG--RD-RRRRRQ
S [SER  114   ]    0.503 SSSSSTTSGTTSSPSTSTSS-A-SSST-TTGSSSSSSSTSTSSTSTTGT---S-SSGGGT-GGGG--G-GGGSSG----GSGGGS-SGGG-GSGG-GGG--GG-GTGG-G-GGG-------GG--G--GSS-SC--G---SS-G-SQTGKDERG-LRPR-QRSSRRN-GRG-S-S-Q-SQSGGGSR-SG--WT-SSGSSS
G [GLY  115   ]    0.710 GGGGGGGGGGGGGGGSGGGGGGGGGGGGSGGGGGGGGGGGGGGGGGGGG---G-GGGGGG-GGGG-GGGGGGGGG----GSGGGS-GGGG-GSGG-GGG--GG-GGGG-G-GGG-------GG--G--GGG-GG--G---GS-G-GGGGA-WDG-GGGG-GGSGGGR-AWG-G-G-F-GDGGGGYG-GG--PS-YYSAFN
F [PHE  116   ]    0.465 FFFFFFFFFFFFFFFFFFFFFFFFFFFFFFFFFFFFFFFFFFFFFFFFF---F-FFFFFF-FFF--GFFAFF-FF----ARFFFR--YFF-FRYF-FFF--FY-YFY--Y-FFF-------FF--F--FFF-FF--R---FR-W-GSFW--SRG-VPFS-SGGNFFY-FET-N-N-L-RDYGSFNA-NG--DK-NNSFNR
G [GLY  117   ]    0.738 GGGGGGGGGGGGGGGGGGGGGGGGGGC-GGGGGGGGGGGGGGGGGGGGG---GGGGGGGG-GGG-GGGGGGG-GG----GGGGGG--GGGGGGGA-GGGG-GG-GGG--G-GGG----G--GG--G--GGG-GG--G---GG-G-SGGG--GGG-P-GY-PGGDGGA-NGA-D-D-W-NGGGGGNE-DG--NS-NNGSNG
K [LYS  118   ]    0.546 KKKKKKRKKRKKKRKKKNRK-K-KKRK-KRKRRKRRKRRKRRRRRRRRK---RGRR-RGN--RG-G-GRRGG-KK----RRGGGR--GGGGGR-G-GG-G-GG-GRG--G-A-G----T--GG--G--KKK-KK--G---KN-G-SRRG--SSR-R-RD-R-GRRRN-EER-R-R-N-AG-RGGRR-RG--RR-RRGNRE
F [PHE  119   ]    0.407 FFFFFFFFYYFYFFFFFFFF-F-FFFY-FYYFFFFFFFYFYFFYFYYLF---FFFF-M-FF-M-FF-GFFG--FY----FF---Y-----F-Y---GG-FFG---F-----G---F--Q-----F--FYFF-FY--F---FF-T--EFT--GSD-E-FT-K-GWYYS-PYA-W-W-S-YD-YGGGG-WG--NW-GGGSGS
E [GLU  120   ]    0.532 EEEEEDEEEEEEEEEEEEDE-Q-EEDE-EEEDDDDDEDEEEDDEEEEE----DADD-EGEAGE-PA-ADEGG-EE----ED---E---G-A-EG--GG-ANG---E-----G---P--N-----A--AKEE-EK--K---ER-Q--QEQ-DGGG-RHEA-R-GQPPD-PEE-Q-Q-E-GR-DEGEE-QG--DD-EEEEEE
R [ARG  121   ]    0.631 RRRRRRRRRRRRRRRRRRRR-R-RRRR-RRRRRRRRRRRRRRRRRRRG----RGRR-RTRGGR-GG-GRHGT-RR----HQ-G-R---G-G-RG--GG-GAG---R-----G---G--F-----G--GYRR-RY--G---RG-R--RRR-DRGR-KRRR-E-GRRRR-PNE-R-R-R-RRHNRGRR-EG--RT-RRRRRR
G [GLY  122   ]    0.641 GGGGGSSGGSSGGSGSGSGS-S-GGGSGSSGGGGGGGGSGSGGSGSSG----GGGGGGGSGGGGGGGMGGGGGGGGG-GGGSGGG-GGGGGGGGG-GGGGGGG-GSGG-GAGGGAG-AG--GSGGS-GGGG-GG--R-A-GNAW-GASWGGGQG-WGSR-WGGMEESGPGR-M-M-G-GGGRNGGG-GG--MG-GGNGGG
G [GLY  123   ]    0.835 GGGGGGGG-GGGGGGGGGGGGEGGGGGGGGGGG-GGGGGGGGGGGGGA-----G--SGGGGGGGGGGVGGGGGG-GG-GGGGGGG-GGGGGGGGG-GGGGGGG-GGGG-GGGDGGG-GG--GGGGG-G-GG-G---G-G-GRGG-GGGGGGGGR-GSGG-GGGGGGGGRGS-G-G---GGPGYGGG-GGG-GG-GGYGG-
N [ASN  124   ]    0.647 NNNNNHHNNHRNNHNHNHNYGHGNNNYGHHNNNNNNNNHNHSSRNHHH----NNNNNNNHNNNNNNNNNNNNSNNNN-NNNNNNN-NNNNNNNNN-NNSNNNN-NHNN-NNNNNNN-NN--NNNNN-NNNN-NN--G-N-NGNN-NNHNDGNGR-HNHS-HGGGDDNNNNN-G-G---NDPGGNNN-GGN-GN-NNGGN-
S [SER  125   ]    0.684 SSSSSSSSSSSSSSSSSSSSSSSSSSSSSSSSSSSSSSSSSSSSSS-P----SSSSSSSSSSSSSSSTSSSSSSSSS-SSSSSSS-NSSSSSSNS-SSGSSSS-NSNN-SSSSSSS-SS--NSSSS-SSSS-SS--A-S-SGSS-DSSSNASGG-NNSR-NGGGDDDSDDS-G-G-S-SGSSGSSD-GGP-GR-SSGGSS
R [ARG  126   ]    0.897 RRRRRRRRRRRRRRRRRRRRRRRRRRRRRRRRRRRRRRRRRRRRRR-RR---RRRRRRRRRRRRRRRRRRRRRHRRR-RRRRRRR-RRRRRRRRR-RRRRRRR-RRRR-RRRRRRR-RR--RRRRR-RRRR-RR--Q-R-RARR-RRRRYRRRR-RDRD-KNRRRRRRRRR-R-R-R-NRQNRRRR-RRR-RR-RRRRRR
W [TRP  127   ]    0.890 WWWWWWWWWWWWWWWWWWWWWWWWWWWWWWWWWWWWWWWWWWWWWW-WW---WWWWWWWWWWWWWWWWWWWWWWWWW-WWWWWWW-WWWWWWWWW-WWWWWWW-WWWW-WWWWWWW-WW--WWWWW-WWWW-WW--P-W-WTWW-WWWW-FWWW-WYWF-WWWWLLWWWWW-W-W-W-WWWGWWWW-WWW-WW-WWWWWW
C [CYS  128   ]    0.349 CCCCCGCCCCCCCCCCCCSGSCSCCSCSCYCCCCCSCCCCCSSYCC-GG---SASSVVVCVVVVAVVVVVVVGCCVV-VVVVVVV-GQVVAVVQV-VVAAVVQ-QCQQ-QVVVVVA-VV--TVVVV-VCCC-CC--V-V-CFVW-QACW-RNQ--DACP-DDQGAAPVSKS-G-G-N-RN-GKVKK-DN--KW-KKKKKN
D [ASP  129   ]    0.680 DDDDDDDDDDHDDDDDDDDDDEDDDDDDDDDDDDDDDDDDGDDDDG-DD---DEDDEDEDEEDEDEEEEEEEEDDEE-EEEEEEE-DEEEEEEDE-EEEEEEE-EDEE-EEEEEED-EE--DEEEE-EDDD-DD--Q-E-DNED-EPDDPDDDD-STDR-NRDDKKDENES-D-D-D-DD-GDEEE-DDK-DN-EEDDED
K [LYS  130   ]    0.521 KKKKKRKKKKKKKKKRKRKKKRKKKKRKRKKKKKKKKKKKKKKKKK-RR---RDRRDKERDEKDEDEEDEEEDKKEE-EEEEEDE-EDEDEEESE-EEDEEED-DKDD-DEEEEEE-EE--DEEDE-DKKK-KK--N-E-KQEN-REKNPENRE-RQKH-RRRDKKRERER-D-D-A-RR-GREGR-RNE-DR-GGRDGA
S [SER  131   ]    0.542 SSSSSSSSSSSSSSSSSSSSSSSSSSASSSSSPSSSSSSSSSSSSS-SS---NSNNSRSSASRSPASSNSSSSSSRS-SSASSSA-SSSSSSARS-SSSSPSS-SSSS-SSSRSSP-SA--SSRPS-PSSS-SS--T-S-SPSN-SPSNPSRNS-APSD-TNNRWWNSRSR-R-R-L-YN-GRSGR-GRS-RY-GGRRGL
D [ASP  132   ]    0.623 DDDDDDDDDDDDDVDDDDDDDDDDDDDDDDDDDDDDDDDDDDDDDD-ED---DRDDDDDDRDDGKRDDDDDDRDDDD-DDDDDGR-RRDGRGRDR-DDDRDDR-DDDD-RDDEDDK-DD--KDDRD-RDDD-DD--G-D-DMDD-HTDDEEDDN-DPVD-DGDGDDSDDSD-G-G-S-DSDQADGD-GDS-ED-GGADSS
E [GLU  133   ]    0.675 EEEEEDEEEEEEEEEEEEEEEEEEEEEEEEEEEEEEEEEEEEEEEEEDE---EEEEEEEEDDEEDDDEEDDEEGEED-DDDDDEE-DEDEDEEDD-DDEDDDE-DEDD-EDEEDDD-DD--NDEED-EEEE-EE--E-D-EHDQ-HKEQDRERN-EPEQ-GDREEEEDEEE-E-EDN-DSRSDDGE-EEE-EE-GGDENN
D [ASP  134   ]    0.528 DDDDDDDDDDDDDDDDDDDDDDDDDDDDDDDDDDDDDDDDDDDDDDDED---DDDDEDEDDGDDDDGEDGGEDDDGG-GGGEGDD-EDGDDDDED-GGEDGGD-EDEE-DGEGEGD-GG--DEGDE-DDDD-DD--H-G-DNGNDSEDNAETDQ-VEDE-DEDVRRIGNSN-V-VEA-GEDEIGNN-VNS-ID-NNIIVA
D [ASP  135   ]    0.973 DDDDDDDDDDDDDDDDDDDDDDDDDDDDDDDDDDDDDDDDDDDDDDDDD---DDDDDDDDDDDDDDDDDDDDDDDDD-DDDDDDD-DDDDDDDDD-DDDDDDD-DDDD-DDDDDDD-DD--DDDDD-DDDD-DD--N-D-DTDDDDNDDDDDDD-DDDD-DDDDDDDDDDD-D-DDD-DDEDDDDD-DDD-DD-DDDDDD
W [TRP  136   ]    0.913 WWWWWWWWWWWWWWWWWWWWWWWWWWWWWWWWWWWWWWWWWWWWWWWWW---WWWWWWWWWWWWWWWWWWWWWWWWW-WWWWWWW-WWWWWWWWW-WWWWWWW-WWWW-WWWWWWW-WW--WWWWW-WWWW-WW--T-W-WIWWWWWWWWWWWW-WWWW-WWWWWWWWWWW-W-WWW-WWWWYWYW-WWW-WW-YYYWYW
S [SER  137   ]    0.748 SSSSSSSSSSSSSSSSSSSSSSSSSSSSSSSSSSSSSSSSSSSSSSSSS---SSSSSSSSSSSSSSSSSSSSSSSSS-SSSSSSS-SSSSSSSSS-SSSSSSS-SSSS-SSSSSSS-SS--SSSSS-SSSS-SSS-A-S-SSSSTTNSSSSTST-SSSS-STSTSSTSTTT-T-TTS-TLKLTSTT-TTT-TS-TTTTTS
K [LYS  138   ]    0.703 KKKKKKKKKKKKKKKKKKKKKKKKKKKKKKKKKKKKKKKKKKKKKKKKK---KKKKKKKKKKKKKKKKKKKKKKKKK-KKKKKKK-KKKKKKKKK-KKKKKKK-KKKK-KKKKKKK-KK--KKKKK-KKKK-KKP-L-K-KPKKKTVKKKKVQK-TKKK-IRQIKKIKITV-I-IRK-QTRSKKKI-IVT-IK-KKKIKK
P [PRO  139   ]    0.814 PPPPPQPPPPPPPPPPPPPPPPPPPPPPPPPPPPPPPPPPPPPPPPPPP---PPPPPQPPPPQPPPPPPPPPPPPPP-PPLPPPP-PPPPPPPPP-PPPPPPP-PPPP-PPPPPPP-PP--PPPPP-PPPP-PPF-V-P-PFPLPPAPLPPPPP-PLPP-PPPPPPPLPLP-P-PPL-PPPPLPLP-PPL-PP-LLLPLL
L [LEU  140   ]    0.577 LLLLLLLLLLLLLLLLLLLLLLLLLLLLLLLLLLLLLLLLLLLLLLLLLLLLLTLLTQMLTMQTTTTTLMTLTLLTL-LMLTMTT-TSLTTTTST-TTTTTTS-SLSS-MTTTTTT-TL--LTTTT-TLLL-LLF-L-T-LFTLLLLLLLLLLL-LLLL-LLLTLLTLLTL-T-TLL-LLLLGTGL-TMT-TL-GGGTGL
P [PRO  141   ]    0.707 PPPPPPPPPPPPPPPPPPPPAPAPPPPAPPPPPPPPPPPPPPPPPPPPPPPPAAAASPPPAPPAAAPPPPPPAPPPP-PPPQPAP-APPAAAPPA-PPSAPPP-PPPP-SQPPQQA-QP--PQPAQ-APPP-PPS-Q-Q-PSQPPPQPPPPPAP-PPPP-PPAAPPSPPAP-A-APP-APPPPPPP-APA-SK-PPPSAP
P [PRO  142   ]    0.559 PPPPPPPPPPPPPPPPPPPPPPPPPPPPPPPPPPPPPPPPPPPPPPPPPPPPPPPPPAPPPRAPSPRPPRRPPPPRR-RRRARPA-PPRPPPAAP-RRPPRRP-APAA-TRPRARS-RR--PARPA-PPPP-PPP-V-R-PPRPRRRPPRRKRA-RKPR-KRRRRRRRRKR-R-RRR-KRSRRRRR-RRK-RR-RRRRRR
S [SER  143   ]    0.620 SSSSSSSSSSSSSSSSSSSSSSSSSSSSSSSSSSSSSSSSSSSSSSSSSSSSNNNNNNNSNNNNNNNNNNNNNSSNN-NNNNNNN-NNNNNNNNN-NNNNNNN-NSNN-CNNNNNN-NN--SNNNN-NNSS-SNS-D-N-SSNNNDNSNNNDND-NNSN-NDNDDDDNDDD-D-DDN-NSNNDNDD-DDD-DN-DDDDDN
E [GLU  144   ]    0.889 EEEEEEEEEEEEEEEEEEEEEEEEEEEEEEEEEEEEEE-EEEEEEEEEEEEEDEDDEEEEEEEEEEEEEEEEEEEEE-EEEEEEE-DEEEEEEEE-EEEEEEE-EEEE-REEEEEE-EE--EEEEE-EEEE-EEL-Q-E-ELEEDEDEEEEDEE-EEEE-EDEEEEEEEDE-E-EDE-DEPEEEEE-EED-EE-EEEEEE
R [ARG  145   ]    0.843 RRRRRRRRRRRRRRRRRRRRRRRRRRRRRRRRRRRRRR-RCRRRRCRRRRRRRRRRRRRRRRRRRRRRRCRRRRRRR-RCRRRRR-RRRRRRRRR-RRRRRRR-RRRR-TRRRRRR-RR--RRRRR-RCRR-RCS-R-R-RSRRRRRRRRRRVR-RRRR-RRVRNNRRRRR-R-RRR-ALRRRRRR-RRR-RK-RRRRRR
L [LEU  146   ]    0.781 LLLLLLLLLLLLLLLLLLLLLLLLLLLLLLLLLLLLLL-LLLLLLLLLLLLLVLVVLTLLLLTLLLLVLLLLLLLLL-LLLLLLQ-QLLLLLQLL-LLLLLLL-LLLL-CLLLLLL-LLI-VLLLL-LLLL-LLL-I-L-LLLLILLLLMILLM-LVLL-LILLLLLLQVQ-L-LIL-LTLLVLLQ-LVV-LI-LLVLLL
E [GLU  147   ]    0.972 EEEEEEEEEEEEEEEEEEEEEEEEEEEEEEEEEEEEEE-EEEEEEEEEEEEEEEEEEEEEEEEEEEEEEEEEEEEEE-EEEEEEE-EEEEEEEEE-EEEEEEE-EEEE-TEEEEEE-EEN-EEEEE-EEEE-EES-D-E-ESEEEEEEEEEEEE-EEEE-EEEEEEEEEEE-E-EEE-EEEEEEEE-EEE-EE-EEEEEE
Q [GLN  148   ]    0.446 QQQQQQQQQRQQQQQQQQQQQQQQQQQQQRQQQQQQQQQQRQQRQRRQQQQQQNQQHQHQHHQNQHHHQHHHQQQHH-HHHQHNR-QAHNHHRAH-HHHHHNA-AQAA-CHQNQHH-HHSEHQHRQ-RQQQ-QQ--I-H-Q-HKKILQKRRIAE-HRQR-QRALRREHLLL-L-LRM-RSNLQHVL-MNL-VN-VVQVVM
E [GLU  149   ]    0.937 EEEEEEEEEEEEEEEEEEEEEEEEEEEEEEEEEEEEEEEEEEEEEEEEEEEEEEEEEEEEEEEEVEEEEEEEEEEEE-EEDEEEE-EEEEEEEEE-EEEEEEE-EEEEESEEEEEE-EEEEEEEEE-EEEEEEEE-E-E-EEEEEEEEEEEEEE-EEED-EEEENNEDEEE-E-EEE-SEEEEEEE-EEE-EE-EEEEEE
L [LEU  150   ]    0.977 LLLLLLLLLLLLLLLLLLLLLLLLLLLLLLLLLLLLLLLLLLLLLLLLLLLLLLLLLLLLLLLLNLLLLLLLLLLLL-LLLLLLL-LLLLLLLLL-LLLLLLL-LLLLLLLLLLLL-LLLLLLLLL-LLLLLLLL-L-L-LLLLLLLLLLLLLL-LLLL-LLLLLLLLLML-L-LLL-LLLLLLLL-LLM-LL-LLLLLL
F [PHE  151   ]    1.000 FFFFFFFFFFFFFFFFFFFFFFFFFFFFFFFFFFFFFFFFFFFFFFFFFFFFFFFFFFFFFFFFFFFFFFFFFFFFF-FFFFFFF-FFFFFFFFF-FFFFFFF-FFFFFFFFFFFF-FFFFFFFFF-FFFFFFFF-F-F-FFFFFFFFFFFFFF-FFFF-FFFFFFFFFFF-F-FFF-FFFFFFFF-FFF-FF-FFFFFF
S [SER  152   ]    0.679 SSSSSSSSSSSSSSSSSSSSSSSSSSSSSSSSSSSSSSSSSSSSSSSSSSSSSSSSSSSSSSSSSSSSSSSSSSSSA-SSSASSS-ASASSSSSS-SSSSSSS-SSSSASSSSASS-SSSASASSA-SSSSSSSS-S-S-SSSGAGGSGGSGNG-GNSG-GSNGSSGSGGG-G-GST-GHGGGSGG-GGG-GG-GGGGGT
G [GLY  153   ]    0.590 GGGGGGGGGGGGGGGGGGGGGGGGGGGGGGGGGGGG-GGGGGGGGGGGGGGGGGGGGAAGGGAGEGGAGGGGGGGGG-GGAGGGG-ASGGAGGSG-GGGAGGS-SGSSGSGGAGGG-GGGAGGGGG-GGGGSGGG-G-G-GGGNGNGGNKGTNN-GKGG-SQNSGGTATTT-S-SQS-SSGGVGVT-TTT-TS-VVVTVS
G [GLY  154   ]    0.622 GGGGGGGGGGGGGGGGGGSGGGGGGSGGGGGSSGSS-SGGGSSGSGGGGGGGSSSSSCSGSSCSASSSSSSSGDGSS-SSSGSSS-SGSSSSSGS-SSSSCSG-GGGGGGSSSGSS-SSSSGGSSG-SGGGGGGS-S-S-GSSSSAGGSSTGTR-GHGT-SGTGSSGSGGG-G-GGA-GCAGGSGG-GGG-GC-GGGGGA
N [ASN  155   ]    0.905 NNNNNNNNNNNNNNNNNNNNNNNNNNNNNNNNNNNN-NNNNNNNNNNNNNNNNNNNNNNNNNNNTNNNNNNNNNNNN-NNNNNNN-NNNNNNNNN-NNNNNNN-NNNNNNNNNNNN-NNNNNNNNN-NNNNNNNN-N-N-NNNNNNNNNNNNNS-NNNN-SHNNNNNNNNN-N-NHQ-HNNHNNNN-NNN-NN-NNNNNQ
T [THR  156   ]    0.913 TTTTTTTTTTTTTTTTTTTATTTTTTTTTTTTTTTT-TTTTTTTTTTTTTTTTTTTTTTTTTTTTTTTTTTTTTTTT-TTTTTTT-TTTTTTTTT-TTTTTTT-TTTTTTTTTTTTTTTTTTTTTT-TTTTTTTT-T-T-TTTTTTTTTTTTST-TTTT-TTSTTTTTTST-T-TTS-TSTSTTTT-TTS-TT-TTTTTS
G [GLY  157   ]    0.990 GGGGGGGGGGGGGGGGGGGGGGGGGGGGGGGGGGGG-GGGGGGGGGGGGGGGGGGGGGGGGGGGGGGGGGGGGGGGG-GGGGGGG-GGGGGGGGG-GGGGGGG-GGGGGGGGGGGGGGGGGGGGGG-GGGGGGGG-G-G-GGGGGGGGGGGGGG-GGGG-GGGGGGGGGGG-G-GGG-GGGGGGGG-GGG-GG-GGGGGG
I [ILE  158   ]    0.980 IIIIIIIIIIIIIIIIIIIIIIIIIIIIIIIIIIII-IIIIIIIIIIIIIIIIIIIIIIIIIIIIIIIIIIIIIIII-IIIIIII-IIIIIIIII-IIIIIII-IIIIIIIIIIIIIIIIIIIIII-IVIIIIVI-I-I-IIIIIIIIIIIIII-IIII-IIIIIIIIIII-I-III-IIIIIIII-III-II-IIIIII
N [ASN  159   ]    0.990 NNNNNNNNNNNNNNNNNNNNNNNNNNNNNNNNNNNN-NNNNNNNNNNNNNNNNNNNNNNNNNNNNNNNNNNNNNNNN-NNNNNNN-NNNNNNNNN-NNNNNNN-NNNNNNNNNNNNNNNNNNNNNN-NNNNNNNN-N-N-NNNNNNNNNNNNNN-NNNN-NNNNNNNNNNN-N-NNN-NNNNNNNN-NNN-NN-NNNNNN
F [PHE  160   ]    0.990 FFFFFFFFFFFFFFFFFFFFFFFFFFFFFFFFFFFF-FFFFFFFFFFFFFFFFFFFFFFFFFFFFFFFFFFFFFFFF-FFFFFFF-FFFFFFFFF-FFFFFFF-FFFFFFFFFFFFFFFFFFFFFF-FFFFFFFF-F-F-FFFFFFFFFFFFFF-FFFF-FFFFFFFFFFF-F-FFF-FFFFFFFF-FFF-FF-FFFFFF
E [GLU  161   ]    0.721 EEEEEEEEEEEEEEEEEEEEEEEEEEEEEEEEEEEE-EEEEEEEEEEEEEEEEEEEEEEEEEEEEEEEEEEEEEEEE-EEEDEEE-EEEEEEEEE-EEEEEEE-EEEEDEEEEDEEEEEEEEDEED-EEEEEEEE-E-E-EEEDENDEDDDSDN-DDED-EEDSDDSESDS-S-SED-DDDDDEDS-SSD-SD-DDDSDD
K [LYS  162   ]    0.960 KKKKKKKKKKKKKKKKKKKKKKKKKKKKKKKKKKKK-KKKKKKKKKKKKKKKKKKKKKKKKKKKKKKKKKKKKKKKK-KKKNKKK-KKKKKKKKK-KKKKKKK-KKKKNKKKKNKKKKKKKKNKKN-KKKKKKKK-K-K-KKKKKKKKKKKKKK-KKKR-KKKKKKKKKKK-K-KKK-KKKRKKKK-KKK-KK-KKKKKK
Y [TYR  163   ]    1.000 YYYYYYYYYYYYYYYYYYYYYYYYYYYYYYYYYYYY-YYYYYYYYYYYYYYYYYYYYYYYYYYYYYYYYYYYYYYYY-YYYYYYY-YYYYYYYYY-YYYYYYY-YYYYYYYYYYYYYYYYYYYYYY-YYYYYYYY-Y-Y-YYYYYYYYYYYYYY-YYYY-YYYYYYYYYYY-Y-YYY-YYYYYYYY-YYY-YY-YYYYYY
D [ASP  164   ]    0.817 DDDDDDDDDDDDDDDDDDDDDDDDDDDDDDDDDDDD-DDDDDDDDDDDDDDDDDDDDDDDDDDDDDDDDDDDDNDDD-DDDDDDD-DDDDDDDDD-DDDDDDD-DDDDDDDDDDDDDDDDDDDDDD-DEDDDDED-D-D-DDDEDEEDEEDEDE-EEDE-DEDEEEEDEEE-E-EEE-EDEEEDEE-EEE-EE-EEEEEE
D [ASP  165   ]    0.970 DDDDDDDDDDDDDDDDDNDDDDDDDDDDDDDDDDDD-DDDHDDDDHDDDDDDDDDDDDDNDDDDDDDDDDDDDDDDD-DDDDDDD-DDDDDDDDD-DDDDDDD-DDDDDDDDDDDDDDDDDDDDDD-DDDDDDDD-D-D-DDDDDDDDDDDDDD-DDDD-DDDDDDDDDDD-D-DDD-DDEDDDDD-DDD-DD-DDDDDD
I [ILE  166   ]    0.979 IIIIIIIIIIIIIIIIIIIIIIIIIIIIIIIIIIII-IIIVIIIIVIIIIIIIIIIIIIIIIIIIIIIIIIIIIIII-IIIIIII-IIIIIIIII-IIIIIII-IIIIIIIIIIIIIIIIIIIIII-IIIIIIII-I-I-IIIIIIIIIIVIII-IIII-IIIIIIIIIII-I-III-IIVIIIII-III-II-IIIIII
P [PRO  167   ]    0.975 PPPPPPPPPPPPPPPPPPPPPPPPPPPPPPPPPPPP-PPPPPPPPPPPPPPPPPPPPPPPPPPPPPPPPPPPPPPPP-PPPPPPP-PPPPPPPPP-PPPPPPP-PPPPPPPPPPPPPPPPPPPPPP-PPPPPPPP-P-P-PPPPPPPPPPNPPP-PPPP-PPPPPPPPPPP-P-PPP-PPKPPPPP-PPP-PP-PPPPPP
V [VAL  168   ]    1.000 VVVVVVVVVVVVVVVVVVVVVVVVVVVVVVVVVVVV-VVVVVVVVVVVVVVVVVVVVVVVVVVVVVVVVVVVVVVVV-VVVVVVV-VVVVVVVVV-VVVVVVV-VVVVVVVVVVVVVVVVVVVVVV-VVVVVVVV-V-V-VVVVVVVVVVVVVV-VVVV-VVVVVVVVVVV-V-VVV-VVVVVVVV-VVV-VV-VVVVVV
E [GLU  169   ]    0.986 EEEEEEEEEEEEEEEEEEEEEEEEEEEEEEEEEEEE-EEEEEEEEEEEEEEEEEEEEEEEEEEEEEEEEEEEEEEEE-EEEEEEE-EEEEEEEEE-EEEEEEE-EEEEEEEEEEEEEEEEEEEEEE-EEEEEEEE-E-E-EEEEEEEEEEEEEE-EEEE-DEEEEEEEEEE-E-EEE-EEEDEEEE-EEE-EE-EEEEEE
A [ALA  170   ]    0.986 AAAAAAAAAAAAAAAAAAAAAAAAAAAAAAAAAAAA-AAAAAAAAAAAAAAAAAAAAAAAAAAAAAAAAAAAAAAAA-AAAAAAA-AAAAAAAAA-AAAAAAA-AAAAAAAAAAAAAAAAAAAAIA-IAAAAAAA-A-A-AAAAAAAAAAAAAA-AAAA-AAAAAAAAAAA-A-AAA-AAAAAAAA-AAA-AA-AAAAAA
T [THR  171   ]    0.910 TTTTTTTTTTTTTTTTTTTTTTTTTTTTTTTTTTTT-TTTTTTTTTTTTTTTTTTTTTTTTTTTTTTTTTTTTTTTT-TTTTTTT-TTTTTTTTT-TTTTTTT-TTTTTTTTTTTTTTTTTTTTDT-DTTTTTTT-T-T-TTTTTTTTTTSTTT-STTS-STTTTTTTSTS-T-TTT-TTTSTTTS-TTT-TT-TTTTTT
G [GLY  172   ]    0.985 GGGGGGGGGGGGGGGGGGGGGGGGGGGGGGGGGGGGGGGGGGGGGGGGGGGGGGGGGGGGGGGGGGGGGGGGGGGGG-GGGGGGG-GGGGGGGGG-GGGGGGG-GGGGGGGGGGGGGGGGGGGGKG-KGGGGGGG-G-G-GGGGGGGGGGGGGG-GGGG-GGGGGGGGGGG-G-GGG-GGGGGGGG-GGG-GG-GGGGGG
N [ASN  173   ]    0.465 NNNNNNSNNSNNNSNNNNSNNNNNNSNNNSNSSNSSGSSNSSSGSSGHNNNNNSNNTATNSHATTSQNSQQTSNNHQ-QQQQHSN-STQSSSNSS-QQTSQQT-ASSSQTQSQQQTTQQTSQQHNQ-NNNNSNNS-H-Q-NSQENDESEEKDEE-EQSE-EEEEDDDQDNE-E-EES-LNQNQQQD-EDN-DR-QQQDQS
N [ASN  174   ]    0.754 NNNNNNNNNNNNNNNNNNNNNNNNNNNNNNNNNNNNNNDNNNNNNNNRNNNNNNNNNNNNNNNSNNNNNNNNNNNNN-NNNNNNN-NNNNSNNNS-NNNSNNN-NNNNNNNNNNNNNNNNNNNN-N-LKNNNNKN-N-N-NNNDDQNNDSDQDD-NDND-NDDNDDNNSDN-N-NDN-QDDDNNNR-NKD-ND-NNNNNN
C [CYS  175   ]    0.573 CCCCCCCCCCCCCCCCCCCCCCCCCCCCCCCCCCCCTCCCCCCCCCCCCCCCCCCCCSSCCCSCCCCCCCCSCCCCS-CCCCCCC-CCSCCCCCC-CCSCCCC-CCCCCCCCCCCCCCCSCCCC-C-IGCCCCGC-C-C-CCCCCVYCCCCVIV-PVCP-LAIIVVICVVV-I-IAT-CVCAVCVV-IVV-IC-VVVIVT
P [PRO  176   ]    0.953 PPPPPPPPPPPPPPPPPPPPPPPPPPPPPPPPPPPPGPPPPPPPPPPPPPPPPPPPPPPPPPPPPPPPPPPPPPPPP-PPPPPPP-PPPPPPPPP-PPPPPPP-PPPPPPPPPPPPPPPPPPPP-P--PPPPPPP-P-P-PPPPPPPPPPPPPP-PPPP-PAPPPPPPPPP-P-PAP-PPPPPPPP-PPP-PP-PPPPPP
P [PRO  177   ]    0.523 PPPPPPPPPPPPPPPPPPPPPPPPPPPPPPPPPPPPIPPPPPPPPPPPPPPPPPPPPCGPPHCPSPQGPHHGPPPHH-HHHHHPP-PPHPPPPPT-HHPPHHP-PPPPHPHGHHHSSHHGPPHH-H--SPPPPSG-P-H-PGHAPPKPAQERPP-TKPK-RKTPEEPHESD-P-PKK-QEKPSHPD-PRS-PN-PPSPPK
H [HIS  178   ]    0.746 HHHHHHHHHHHHHHHHHRHHHHHHHHHHHHHHHHHHNHHHHHHHHHHRHHHHHHHHHHHRHHHHHHHPHHHHHHHHH-HHHHHHH-HHHHHHHHH-HHHHHHH-HHHHHHHPHHHHHHHHHHHH-H--HHHHHHP-H-H-HPHNHHHHNHGHCH-NHHH-AHCHHHHHFHF-H-HHS-HPNGNHNF-HHH-HP-NNNHNS
I [ILE  179   ]    0.946 IIIIIIIIIIIIIIIIIIIIIIIIIIIIIIIIIIIIFIIIIIIIIIIIIIIIIIIIIIIIIIIIIIIIIIIIIIIII-IIIIIII-IIIIIIIII-IIIIIII-IIIIIIIIIIIIIIIIIIIILI--SIIIISI-I-I-IIIVIIIIVIIIII-IIII-AIIIIIIIIII-I-III-IIIIIIII-III-II-IIIIII
E [GLU  180   ]    0.669 EEEEEEEEEEEEEEEEEEEEEEEEEEEEEEEEEEEEEEEEEEEEEEEEEEEEEEEEEEEEEEEEEEEEEEEEEEEEE-EEEDEEE-DDEEEEEDE-EEEEEED-DEDDDDEEEDEEEEEEDEDEID--EEEDEEE-E-E-EEEEEAEEESGTNN-EEEE-DNNTEETETNT-T-TNE-ESEETETT-TTN-TN-TTTTTE
S [SER  181   ]    0.742 SSSSSSNSSNSSSNSSSSSNSNSSSSNSSNSSSSSSKSNSNSSNSNNSNNNNSSSSSTSSSSTSSSSNSSSSSSSSS-SSSSSSS-SSSSSSSSN-SSSSSSS-SNSSSSSNSSSSSSSTSSSSVS--SSSSSSN-S-S-SNSSSSSNSEDSST-NLNK-SSTSNNSSSSS-S-SST-CSNDSSSS-SSS-SS-SSSSST
F [PHE  182   ]    0.974 FFFFFFFFFFFFFFFFFFFFFFFFFFFFFFFFFFFFYFCFFFFFFFFFFFFFFFFFFFFFFFFFFFFFFFFFFF-FF-FFFFFFF-FFFFFFFFF-FFFFFFF-FFFFFFFFFFFFFFFFFFFFFF-FFFFFFFF-F-F-FFFFFFFFFFFFFF-FFFL-FFFFFFFFFFF-F-FFF-FFFFFFFF-FFF-FF-FFFFFF
S [SER  183   ]    0.459 SSSSSNSSSSSSSSSSSSSSSSSSSSSSSSSSSSSSDSSSSSSSSSSSSSSSQHQQHQHSHQQHQHQHHQQHHS-QQ-QQQQQHH-HHQHHHHHH-QQHHQQH-HNHHQHQHQQQQQQQHHHQQHQ-HISSHSIH-H-Q-SHQAHDESATSEGD-ESSS-EDADKKDQEEE-D-DDD-DNSSDQDE-DEE-DS-DDDDDD
D [ASP  184   ]    0.822 DDDDDDDDDDDDDDDDDDDDDDDDDDDDDDDDDDDDDDNDDDDDDDDDDDDDDDDDDEDDDDEDDDDDDDDDDD-DD-DDDDDDD-DDDDDDDDD-DDDDDDD-DDDDDDDDDDDDDDDDDDDDDD-D-DDDD-D-D-D-DDDEEEEDEDDEDD-DDDD-DEDEQQEDDDD-E-EEE-EDDQDDDD-EED-EE-DDDEDE
V [VAL  185   ]    0.710 VVVVVIIVVIVVVIVVVVVVVVVVVVLVVIVVVVVVIVIVIVVIVIIVVVVVVVVVVVVVVVVVVVVVLVVVVV-VV-VVVVVVV-VLVVVVVVV-VVVVVVL-VIVVVLIVVVIVVIVVVVVVVV-V-VVVV-V-V-I-VVILLLTILLIVII-ACIC-CCIVAAVVVVV-V-VCA-VCMVVVVV-VVV-VI-VVVVVA
E [GLU  186   ]    0.579 EEEEEEDEEDEEEDEEEEDEDDDEEDEDEDEDDEDDPDDEDDDDDDDDEEEETDTTDNDEDDNDDDDDDDDDDE-DD-DDDEDDD-DDDDEDDDD-DDDEDDD-DDDDEDDDDEDDDDDDDDEDDE-D-EEDE-D-A-D-EDDEEQEDEDDQKK-SNDQ-ESKKEEKDNKN-K-KSN-EKNEQDQN-KQK-KE-QQQKQN
M [MET  187   ]    0.771 MMMMMMMMMMMMMMMMMMMMMMMMMMMMMMMMMMMM-MMMMMMMMMMMMMMMMMMMMMMMMLMMMMMMMMMMMM-MMMMMMMLMMMMMMMMMMMMMMMMMMMMMMMMMMMMMMMMMMMMMMMMMMM-M-MMMM-MMMMMMMMMLLMLMLLLLLLMLLML-LLLLLLLMLLLML-LLL-LLFLLMLL-LLL-LM-LLLLLL
G [GLY  188   ]    0.734 GGGGGGGGGGGGGGGGGGGGGGGGGGGGGGGGGGGG-GGGGGGGGGGGGGGGGGGGGGGGGGGGGGGGGGGGGG-GGGGGGGGGGGGGGGGGGGGGGGGGGGGGGGGGGGGGGGGGGGGGGGGGGG-G-GGGG-GGGGGGGGGGGTGGGGGTTTGGGGS-GTTTGGTGTTTGT-TTG-TTSTTGTT-TTT-TG-TTTTTG
E [GLU  189   ]    0.940 EEEEEEEEEEEEEEEEEEEEEEEEEEEEEEEEEEEE-EEEEEEEEEEEEEEEEEEEEEEEEEEEEEEEEEEEEE-EEEEEEEEEEEEEEEEEEEEEEEEEEEEEEEEEEEEEEEEEEEEEEEEEQE-Q-EEEE-EEEEEEEEEEEDEEEEEEEDEEEEE-EEEEEEEEEEEEE-EEE-EEPPEEEE-EEE-EE-EEEEEE
I [ILE  190   ]    0.991 IIIIIIIIIIIIIIIIIIIIIIIIIIIIIIIIIIII-IIIIIIIIIIIIIIIIIIIIIIIIIIIIIIIIIIIII-IIIIIIIIIIIIIIIIIIIIIIIIIIIIIIIIIIIIIIIIIIIIIIIIIII-IIIIIIIIIIIIIIIIIIIIIIIIIIIIIIII-IIIIIIIIIIIII-III-IIIIIIII-III-II-IIIIII
I [ILE  191   ]    0.920 IIIIIIIIIIIIIIIIIIIIIIIIIIIIIIIIIIII-IIIIIIIIIIIIIIIIIIIIIIIIIIIIIIIIIVIVI-IIIIIIIIIIIIIIIIIIIIIVVIIIIIIIIIIIIIIVIIIIIVIIIIIII-IIIIIIIIIIIIIIIIVIIIIVIIIIIIILII-IIIIVVIIMIMII-III-IIIIIVIM-III-II-IIIIII
M [MET  192   ]    0.578 MMMMMMMMMMMMMMMMMMMMMMMMMMMMMMMMMMMM-MMMMMMMMMMMMMMMMMMMMMMMMMMMMMMMMMMMMM-MMMMMMMMMMMMMMMMMMMMMMMMMMMMMMMMMMMMMMMMMMMMMMMMMMM-MMMMMMMMMMMMMMMMDMSRMDSQRKRMRHVQ-RRKKDDKMRRRMK-KRL-RKQARMRR-KRR-KE-RRRKRL
G [GLY  193   ]    0.570 GGGGGGGGGGGGGGGGGGGGGGGGGGGGGGGGGGGG-GGGGGGRGGRGGGGGGGGGGGGGGGGGGGGGTGGGGG-GGGGGGSGGGGGSGGGGGSGGGGGGGGSGSGSSSSGGSSGGGGGGGGSGGS-GGGGSGGGSGSGSGGGSSNNGSNGNQMGNHGL-NVQNDDNGTSTSN-NVT-NNEANGNS-NNS-NY-NNNNNT
N [ASN  194   ]    0.920 NNNNNNNNNNNNNNNNNNNNNNNNNNNNNNNNNNNN-NINNNNNNNNNNNNNNNNNNNNNNNNNNNNNNNNNNN-NNNNNNNNNNNNNNNNNNNNNNNNNNNNNNNNNNNNNNNNNNNNNNNNNNN-NNNNNNNNNNNNNNNNNSNNNNNNNNNNNNNN-NNNSNNSNNNNNS-SNN-NNNNNNNN-SNN-SN-NNNSNN
I [ILE  195   ]    0.910 IIIIIIIIIIIIIIIIIIIIIIIIIIIIIIIIIIIIVIIIIIIIIIIIIIIIIIIIIIIIIIIIIIIIIIIIII-IIIIIVIIIIIIIIIIIIIIIIIIIIIIIIIIIIIVIIIVIIVIIIIIIII-IIIIIIIIIIIVIIIVIVIIIIIIIIIIIIIV-IIIILLIVIIIII-III-IIIIVIVI-III-II-VVVIVI
E [GLU  196   ]    0.476 EEEEEEEEEEEEEEEEEAEEEEEEEEEEEEEEEEEEEEEEEEEEEEEEEEEEQTQQAETATAETTTATDAATAE-AAEAAAAATNENAATNNNATEAATNAAAEAEAAAAANAAATTAATNTAATA-TEEEAEENATAAAENAVTRVEVKQNNAEVQEE-AESAEESAAASAA-AES-EAKEMAAM-TNA-SS-AAMSAS
L [LEU  197   ]    0.920 LLLLLLLLLLLLLLLLLLLLLLLLLLLLLLLLLLLLALLLLLLLLLLLLLLLLLLLLLLLLLLLLLLLLLLLLL-LLLLLLLLLLLLLLLLLLLLLLLLLLLLLLLLLLLLLLLLLLLLLLLLLLL-LLLLLLLLLLLLLLLLLLLLLLLLLMLLLLLL-LLMLSSLLFLSLL-LLL-LLLSLLLL-LLL-LL-LLLLLL
T [THR  198   ]    0.613 TTTTTTTTTTTTTTTTTTTTTATTTTTTTTTTTTTTTTTTTTTTTTTTTTTTSSSSSSSTSSSTSSSSTSSSTT-TSTSSSTSTTTTTSTSTTTSTSSSSSSTTTTTTTTTSSTTSSTTSTSTTST-STTTTTTSTSTTTTSTSCASTSSCAATTSATT-SAAACCASATATA-AAA-ATAAASAA-AAT-AC-AAAAAA
R [ARG  199   ]    0.736 RRRRRRRRRRHRRRRRRRRRRRRRRRHRRRRRRRRRGRCRRRRRRRRRRRRRRRRRRRRRRRRRRRRRRRRRRR-RRRRRRRRRRRRHRRRRRHRRRRRRRRHRHRHHRHRRRRRRRRRRKRRRRR-RCRRHRCRRRRRRRRRKRRKRKNHRRRRKNRH-KHRGKKGRRRRRG-GHH-RKQHRRRR-GRR-GK-RRRGRH
Y [TYR  200   ]    0.993 YYYYYYYYYYYYYYYYYYYYYYYYYYYYYYYYYYYYNYYYYYYYYYYYYYYYYYYYYYYYYYYYYYYYYYYYYY-YYYYYYYYYYYYYYYYYYYYYYYYYYYYYYYYYYYYYYYYYYYYYYYYYYY-YYYYYYYYYYYYYYYYYYYYYYYYYYYYYYYY-YYYYYYYYYYYYY-YYY-YYYYYYYY-YYY-YY-YYYYYY
T [THR  201   ]    0.669 TTTTTTTTTTTTTTTTTTTTTTTTTTTTTTTTTTTTNTTTTTTTTTTTTTTTTTTTTDTTTTDTTTTTMTTTDT-TTTTTTTTTTTTSTTTTTTTTTTSTTTSTTTTTTSTTTTTTTTTTTTTTTT-TTTTTTTTTTTTTTTTTEDTTTMDDDDTPSTF-TTDDTTDTDDDTD-DTT-TDSTDTDD-DDD-DD-DDDDDT
R [ARG  202   ]    0.723 RRRRRRRRRRRRRRRRRHRRRRRRRRRRRRRRRRRRCRRRRRRRRRRRRRRRRRRRKRRHRRRRRRRRRRRRRR-RRRRRRRRRRRCRRRRRRRRRRRRRRRRRRRRRRRRRRRRRRRRRCRRRCR-CHRRRRHRRRRRRRRRKRKKRKKKTRTRKKRX-KGRKVVKRKKKRK-KGK-RRKKKRKK-KTK-KR-KKKKKK
P [PRO  203   ]    1.000 PPPPPPPPPPPPPPPPPPPPPPPPPPPPPPPPPPPPPPPPPPPPPPPPPPPPPPPPPPPPPPPPPPPPPPPPPP-PPPPPPPPPPPPPPPPPPPPPPPPPPPPPPPPPPPPPPPPPPPPPPPPPPP-PPPPPPPPPPPPPPPPPPPPPPPPPPPPPPPP-PPPPPPPPPPPPP-PPP-PPPPPPPP-PPP-PP-PPPPPP
T [THR  204   ]    0.994 TTTTTTTTTTTTTTTTTTTTTTTTTTTTTTTTTTTTPTTTTTTTTTTTTTTTTTTTTTTTTTTTTTTTTTTTTT-TTTTTTTTTTTTTTTTTTTTTTTTTTTTTTTTTTTTTTTTTTTTTTTTTTT-TTTTTTTTTTTTTTTTTTTTTTTTTTTTTTTT-TTTTTTTTTTTTT-TTT-TTTTTTTT-TTT-TT-TTTTTT
P [PRO  205   ]    0.994 PPPPPPPPPPPPPPPPPPPPPPPPPPPPPPPPPPPPHPPPPPPPPPPPPPPPPPPPPPPPPPPPPPPPPPPPPP-PPPPPPPPPPPPPPPPPPPPPPPPPPPPPPPPPPPPPPPPPPPPPPPPPPP-PPPPPPPPPPPPPPPPPPPPPPPPPPPPPPPP-PPPPPPPPPPPPP-PPP-PPPPPPPP-PPP-PP-PPPPPP
V [VAL  206   ]    0.996 VVVVVVVVVVVVVVVVVVVVVVVVVVVVVVVVVVVVIVVVVVVVVVVVVVVVVVVVVVVVVVVVVVVVVVVVVV-VVVVVVVVVVVVVVVVVVVVVVVVVVVVVVVVVVVVVVVVVVVVVVVVVVV-VVVVVVVVVVVVVVVVVVVVVVVVVVVVVVVV-VVVVVVVVVVVVV-VVV-VVVVVVVV-VVV-VV-VVVVVV
Q [GLN  207   ]    0.995 QQQQQQQQQQQQQQQQQQQQQQQQQQQQQQQQQQQQEQQQQQQQQQQQQQQQQQQQQQQQQQQQQQQQQQQQQQ-QQQQQQQQQQQQQQQQQQQQQQQQQQQQQQQQQQQQQQQQQQQQQQQQQQQ-QQQQQQQQQQQQQQQQQQQQQQQQQQQQQQQQ-QQQQQQQQQQQQQ-QQQ-QQQQQQQQ-QQQ-QQ-QQQQQQ
K [LYS  208   ]    0.987 KKKKKKKKKKKKKKKKKKKKKKKKKKKKKKKKKKKKSKKKKKKKKKKKKKKKKKKKKKKKKKKKKKKKKKKKKK-KKKKKKKKKKKKKKKKKKKKKKKKKKKKKKNKKKKKKKKKKKKKKKKKKKK-KKKKKKKKKKKKKKKKKKKKKKKKKKKKKKKK-KKKKKKKKKKKKK-KKK-KKKKKKKK-KKK-KK-KKKKKK
H [HIS  209   ]    0.765 HHHHHYHHHHHHHHHHHHHHHHHHHHHHHHHHHHHH-HHHHHHHHHHHHHHHHHHHHHYHHYHHYHYHHYYYYH-YYHYYYYYHYHHYYHYHYYYHYYHYYYYHYIYYYYYHYYYYYYYYHYYYHY-HHHHYHHHYHYYYHHYHYHYHHYFYYYHYYHH-YHYYYYYYYYYYY-YHN-YYHHYYHY-YYY-YY-HHYYHN
A [ALA  210   ]    0.925 AAAAAAAAAAAAAAAAAAAAAAAAAAAAAAAAAAAA-AAAAAAAAAAAAAAAAAAAAAAAAAAAAAAAAAAAAA-AAAAAAAAAAAAAAAAAAAAAAAAAAAAAA-AAAAAAAAAAAAAAAAAAAA-AAAAAAAAAAAAAAAAAAASAAAAAAAAAAAA-SAAAAAAAAAAAA-AAS-AASAAAAA-AAA-AS-AAAAAS
I [ILE  211   ]    0.943 IIIIIIIIIIIIIIIIIIIIIIIIIIIIIIIIIIII-IIIIIIIIIIIIIIIIIIIIIIIIIIIIIIIIIIIII-IIIIIIIIIIIIIIIIIIIIIIIIIIIIII-IIIIIIIIIIIIIIIIIIII-IIIIIIIIIIIIIIIIMIIIIMIIILIIIIIL-IILIIIIIIIIII-III-IIIIIIII-III-II-IIIIII
P [PRO  212   ]    0.956 PPPPPPPPPPPPPPPPPPPPPPPPPPPPPPPPPPPP-PPPPPPPPPPPPPPPPPPPPPPPPPPPPPPPPPPPPP-PPPPPPPPPPPPPPPPPPPPPPPPPPPPPP-PPPPPPPPPPPPPPPPPPPP-PSPPPPSPPPPPPPPPPPPPPPPPPPPPPTPP-PPPPPPPPPPPPP-PPP-PPPPPPPP-PPP-PP-PPPPPP
I [ILE  213   ]    0.895 IIIIIIIIIIIIIIIIIIIIIIIIIIIIIIIIIIII-IIIIIIIIIIIIIIIIIIIIIIIIIIIIIIIIIIIII-IIIIIIIIIIIIVIIIIIVIIIIIIIIVIV-VVIVIIIIIIIIIIIIIIII-IIIIVIIIIIIIIIIIIIIIIIIIIFIIIIIL-IIFIIIIIIIIII-III-IFMVIIII-III-IV-IIIIII
I [ILE  214   ]    0.867 IIIIIIIIIIIIIIIIIIIIIIIIIIIIIIIIIIII-IIIIIIIIIIIIIIIIIIIIIIIIVIIIIIIIVVIII-VVIVVVIVIIIIIVIIIIIIIVVIIIIIII-IIIIIIVIIIIIVIIIIVII-IIIIIIIIIIIIIIIIIIIVIIAIIIIIVVII-VIIIIIIVVIVII-III-VIIIIVIV-III-IV-IIIIII
K [LYS  215   ]    0.566 KKKKKKKKKKKKKKKKKKKKKKKKKKKKKKKKKKKK-KKKKKKKKKKRKKKKIKIIKIKKKKIKKKKKKKKKKK-KKKKKKKKKKKKKKKKKKKKKKKKKKKKKK-KKKKKKKKKKKKKKKKKKKK-KKKKKKKKKKKKKKKKKKMLKKRAILVKLKKL-LLLIQQIKLLLKIKILK-SLMLIKIL-IVL-ILKIIIIIK
E [GLU  216   ]    0.453 EEEEEEGEEGGEEGEEEGEEEEEEEEEEEGEEEEEE-EGEGEEGEGGDEEEEETEETSTGSASISSSAGSSATE-SSESSSNAIAESSSISIASSESASSGSSES-SSNSSASNSSSSSSSTNSTN-TEEESEEANTNSNEASKASSGKAGAAGENNGG-GAAESSGSGAGNESEAA-FANNNSNG-GSA-GNSNNNGNA
K [LYS  217   ]    0.793 KKKKKKKKKKKKKKKKKKKKKKKKKKKKKKKKKKKK-KKKKKKKKKKKKKKKKKKKKKKKKKKKKKKKQKKKKK-KKKKKKKKKKKKKKKKKKKKKKKKKKKKKK-KKKKKKKKKKKKKKKKKKRK-RKKKKKKKKKKKKKKKKKRKKKNKRKRKKKKK-RKKRKKRKRRRKRKRKK-KKREGKGH-RKR-RKKGGGRGK
R [ARG  218   ]    0.974 RRRRRRRRRRRRRRRRRRRRRRRRRRRRRRRRRRRR-RRRRRRRRRRRRRRRRRRRRRRRRRRRRRRRRRRRRR-RRRRRRRRRRRRRRRRRRRRRRRRRRRRRR-RRRRRRRRRRRRRRRRRRRR-RNRRRRNRRRRRRRRRRRRRRRRRRRRRRRRR-RRRRRRRRRRRRRRRRR-RRRRRRRR-RRR-RRRRRRRRR
D [ASP  219   ]    0.980 DDDDDDDDDDDDDDDDDDDDDDDDDDDDDDDDDDDD-DDDDDDDDDDDDDDDDDDDDDDDDDDDDDDDDDDDDD-DDDDDDDDDDDDDDDDDDDDDDDDDDDDDDDDDDDDDDDDDDDDDDDDDDD-DDDDDDDDDDDDDDDDDDDDDDDDDDDDDDDX-DDDDDDDDDDDDDDDDD-DDDDDDDD-DDD-DDDDDDDDD
L [LEU  220   ]    0.879 LLLLLLLLLLLLLLLLLLLLLLLLLLLLLLLLLLLL-LLLLLLLLLLLLLLLLLLLLLLLLLLLLLLLLLLLLL-LLLLLLLLLLLLLLLLLLLLLLLLLLLLLLLLLLLLLLLLLLLLLLLLLLL-LLLLLLLLLLLLLLLLLLLLLLLLVLVLLLLL-LLLVLLVLVVVLVLVLL-LLLLLLLV-VVV-VLLLLLVLL
M [MET  221   ]    0.974 MMMMMMMMMMMMMMMMMMMMMMMMMMMMMMMMMMMM-MMMMMMMMMMMMMMMMMMMMMMMMMMMMMMMMMMMMM-MMMMMMMMMMMMMMMMMMMMMMMMMMMMMMMMMMMMMMMMMMMMMMMMMMMMMTMMMMTMMMMMMMMMMMMMMMMMMMMMMMMMMMMMMMMMMMMMMMMMMM-MMMMMMMM-MMM-MMMMMMMMM
A [ALA  222   ]    0.960 AAAAAAAAAAAAAAAAAAAAAAAAAAAAAAAAAAAA-AAAAAAAAAAAAAAAAAAAAAAAAAAAAAAAAAAAAA-AAAAAAAAAAAAAAAAAAAAAAAAAAAAAAAAAAAAAAAAAAAAAAAAAAAAAVAAAAVAAAAAAAAAAAAAAAAAAAA-AAAAAAAAAAAAAAAAAAAAAA-AASAAAAA-AAA-AAAAAAAAA
C [CYS  223   ]    0.977 CCCCCCCCCCCCCCCCCCCCCCCCCCCCCCCCCCCC-CCCCCCCCCCCCCCCCCCCCCCCCCCCCCCCCCCCCC-CCCCCCCCCCCCCCCCCCCCCCCCCCCCCCCCCCCCCFCCCCCCCCCCCCCCCCCCCCCCCCCCCCCCCCCCCCCCCCC-CCCCCCCCCCCCCCCCCCCCCC-CCCCCCCCCCCC-CCCCCCCCC
A [ALA  224   ]    0.973 AAAAAAAAAAAAAAAAAAAAAAAAAAAAAAAAAAAA-AAAAAAAAAAAAAAAAAAAAAAAAAAAAAAAAAAAAA-AAAAAAAAAAAAAAAAAAAAAAAAAAAAAAAAAAAAAVAAAAAAAAAAAAAAAAAAAAAAAAAAAAAAAAAAAAAAAAA-AAAAAAAAAAAAAAAAAAAAAA-AAAAAAAAGAAA-AAAAAAAAA
Q [GLN  225   ]    0.970 QQQQQQQQQQQQQQQQQQQQQQQQQQQQQQQQQQQQ-QQQQQQQQQQQQQQQQQQQQQQQQQQQQQQQQQQQQQ-QQQQQQQQQQQQQQQQQQQQQQQQQQQQQQQQQQQQQSQQQQQQQQQQQQQQQQQQQQQQQQQQQQQQQQQQQQQQQQQ-QQQQQQQQQQQQQQQQQQQQQQ-QQQQQQQQLQQQ-QQQQQQQQQ
T [THR  226   ]    0.970 TTTTTTTTTTTTTTTTTTTTTTTTTTTTTTTTTTTT-TTTTTTTTTTTTTTTTTTTTTTTTTTTTTTTTTTTTTVTTTTTTTTTTTTTTTTTTTTTTTTTTTTTTTTTTTTTATTTTTTTTTTTTTTTTTTTTTTTTTTTTTTTTTTTTTTTTT-TTTTTTTTTTTTTTTTTTTTTT-TTTTTTTTSTTT-TTTTTTTTT
G [GLY  227   ]    0.984 GGGGGGGGGGGGGGGGGGGGGGGGGGGGGGGGGGGG-GGGGGGGGGGGGGGGGGGGGGGGGGGGGGGGGGGGGGGGGGGGGGGGGGGGGGGGGGGGGGGGGGGGGGGGGGGGGGGGGGGGGGGGGGGGGGGGGGGGGGGGGGGGGGGGGGGGGG-GGGGGGGGGGGGGGGGGGGGGG-GGGGGGGGGGGG-GGGGGGGGG
S [SER  228   ]    0.974 SSSSSSSSSSSSSSSSSSSSSSSKSSSSSSSSSSSS-SSSSSSSSSSSSSSSSSSSSSSSSSSSSSSSSSSSSSSSSSSSSSSSSSSSSSSSSSSSSSSSSGSSSSSSSSSSSSSSSSSSSSSSSSSSSSSSSSSSSSSSSSSSSSSSSSSSSS-SSSSSSSSSSSSSSSSSSSSSS-SSSSSSSSSSSS-SSSSSSSSS
G [GLY  229   ]    0.972 GGGGGGGGGGGGGGGGGGGGGGGWGGGGGGGGGGGG-GGGGGGGGGGGGGGGGGGGGGGGGGGGGGGGGGGGGGGGGGGGGGGGGGGGGGGGGGGGGGGGGNGGGGGGGGGGGGGGGGGGGGGGGGGGGGGGGGGGGGGGGGGGGGGGGGGGGG-GGGGGGGGGGGGGGGGGGGGGG-GGGGGGGGGGGG-GGGGGGGGG
K [LYS  230   ]    0.977 KKKKKKKKKKKKKKKKKKKCKKKKKKKKKKKKKKKK-KKKKKKKKKKKKKKKKKKKKKKKKKKKKKKKKKKKKKKKKKKKKKKKKKKKKKKKKKKKKKKKKKKKKKKKKKKKKKKKKKKKKKKKKKKKKKKKKKKKKKKKKKKKKKKKKKKKKK-KKKKKKKKKKKKKKKKKKKKKK-KKKKKKKKKKKK-KKKKKKKKK
T [THR  231   ]    0.979 TTTTTTTTTTTTTTTTTTTTTTTTTTTTTTTTTTTT-TTTTTTTTTTTTTTTTTTTTTTTTTTTTTTTTTTTTTTTTTTTTTTTTTTTTTTTTTTTTTTTTITTTTTTTTTTTTTTTTTTTTTTTTTTTTTTTTTTTTTTTTTTTTTTTTTTTT-TTTTTTTTTTTTTTTTTTTTTT-TTTTTTTTTTTT-TTTTTTTTT
A [ALA  232   ]    0.978 AAAAAAAAAAAAAAAAAAAAAAAAAAAAAAAAAAAA-AAAAAAAAAAAAAAAAAAAAAAAAAAAAAAAAAAAAAAAAAAAAAAAAAAAAAAAAAAAAAAAAHAAAAAAAAAAAAAAAAAAAAAAAAAAAAAAAAAAAAAAAAAAAAAAAAAAAA-AAAAAAAAAAAAAAAAAAAAAA-AAAAAAAAAAAA-AAAAAAAAA
A [ALA  233   ]    0.962 AAAAAAAAAAAAAAAAAAAAAAAAAAAAAAAAAAAA-AAAAAAAAAAAAAAAAAAAAAAAAAAAAAAAAAAAAAAAAAAAAAAAAAAAAAAAAAAAAAAAANAAAAAAAAAAAAAAAAAAAAAAAAAAAAAAAAAAAAAAAAASAAAASAAAAA-AAAAAAAAAAAAAAAAAAAAAA-AAAAAAAAAAAA-AAAAAAAAA
F [PHE  234   ]    0.979 FFFFFFFFFFFFFFFFFFFFFFFFFFFFFFFFFFFF-FFFFFFFFFFFFFFFFFFFFFFFFFFFFFFFFFFFFFFFFFFFFFFFFFFFFFFFFFFFFFFFFIFFFFFFFFFFFFFFFFFFFFFFFFFFFFFFFFFFFFFFFFFFFFFFFFFFFF-FFFFFFFFFFFFFFFFFFFFFF-FFFFFFFFFFFF-FFFFFFFFF
L [LEU  235   ]    0.993 LLLLLLLLLLLLLLLLLLLLLLLLLLLLLLLLLLLL-LLLLLLLLLLLLLLLLLLLLLLLLLLLLLLLLLLLLLLLLLLLLLLLLLLLLLLLLLLLLLLLLHLLLLLLLLLLLLLLLLLLLLLLLLLLLLLLLLLLLLLLLLLLLLLLLLLLLL-LLLLLLLLLLLLLLLLLLLLLL-LLLLLLLLLLLL-LLLLLLLLL
L [LEU  236   ]    0.744 LLLLLLLLLLLLLLLLLLLLLLLLLLLLLLLLLLLL-LLLLLLLLLLLLLLLLLLLLLLLLLLLLLLLLLLLLLLLLLLLLLLLLLLVLLLLLVLLLLLLLSVLVLVVLVLLLLLLLLLLLLLLLLLLLLLVLLLLLLLLLLLVLVVLVIVVVV-VILILVVVVLLVLVVVLVLVVV-VVLILLVVLVVV-VVLVVLVVV
P [PRO  237   ]    1.000 PPPPPPPPPPPPPPPPPPPPPPPPPPPPPPPPPPPP-PPPPPPPPPPPPPPPPPPPPPPPPPPPPPPPPPPPPPPPPPPPPPPPPPPPPPPPPPPPPPPPPPPPPPPPPPPPPPPPPPPPPPPPPPPPPPPPPPPPPPPPPPPPPPPPPPPPPP-PPPPPPPPPPPPPPPPPPPPPP-PPPPPPPPPPPP-PPPPPPPPP
I [ILE  238   ]    0.831 IIIIIIIIIIIIIIIIIIIIIIIIIIIIIIIIIIII-IIIIIIIIIIIIIIIIVIIVIVIVIIVVVVVIIIVVIIIIIIIIVIVVIVVIVVVVVVIIIVVIIVIVIVVVVIVIVIVVIIVVVVIVVIVIIIVIIVVVVIVIVIVIIVIVIVIII-IIIVIIIIITTIIIIIVIIIII-IIIIIIIIVIII-IIIIIIIII
L [LEU  239   ]    1.000 LLLLLLLLLLLLLLLLLLLLLLLLLLLLLLLLLLLL-LLLLLLLLLLLLLLLLLLLLLLLLLLLLLLLLLLLLLLLLLLLLLLLLLLLLLLLLLLLLLLLLLLLLLLLLLLLLLLLLLLLLLLLLLLLLLLLLLLLLLLLLLLLLLLLLLLLLL-LLLLLLLLLLLLLLLLLLLLLL-LLLLLLLLLLLL-LLLLLLLLL
S [SER  240   ]    0.754 SSSSSSSSSSSSSSSSSSSSSSSSSSSSSSSSSSSS-SSSSSSSSSSSSSSSSSSSSSSSSSSSSSSSSSSSSSSSSSSSSSSSSSSSSSSSSSSSSSSSSSSSSSSSSSSSSSSSSSSSSSSSSSSSSSSSSSSSSSSSSSSSSNNSSSNNNN-NSSDSNNNNSSNSNNNSNSNNS-NNSHNSNNSNNN-NSSNNNNNS
Q [GLN  241   ]    0.911 QQQQQQQQQQQQQQQQQQQQQQQQQQQQQQQQQQQQ-QQQQQQQQQQQQQQQQQQQQQQQQQQQQQQQQQQQQQQQQQQQQQQQQQQQQQQQQQQQQQQQQQQQQQQQQQQQQQQQQQQQQQQQQQQQQQQQQQQQQQQQQQQQQQRQQLQQQQ-LRQLQQQQQQQQQQQQQQQQQR-QQLRQQQQQQQQ-QQQQQQQQR
I [ILE  242   ]    0.828 IIIIIIIIIIIIIIIIIIIIIIIIIIIIIIIIIIII-IIIMIIIIMIIIIIIIIIIIIIIILIIIIIIIIIIIIIIIIIIIILIIIIIIIIIIIIIIIIIIIIIIIIIIIIIIIIIIIIIIIIIIIIIIIIIIIIIIIIIIIIMIMVIMIIMII-LIIVIIVIILLIIMLMIIIIVI-IILLMIMIIIML-IIIMMMIMI
Y [TYR  243   ]    0.917 YYYYYYYYYYYYYYYYYYYYYYYYYYYYYYYYYYYY-YYYYYYYYYYFYYYYYYYYYYYYYYYYYYYYYYYYYYYYYYYYYYYYYYYYYYYYYYYYYYYYYYYYYYYYYYYYYYYYYYYYYFYYYYYYYYYYYYYYYYYYYYYFYLYYFYYYYY-YFYFYYFYYYYYYYFYYYYYFF-FYFLYYYYYYYF-YYYYYYYYF
S [SER  244   ]    0.511 SSSSATTSSTTSSTSTSTATTTTSSATTTTSAASAA-ATSTAATATTATTTTATAATASTTTATTTTTTTTTSSSTTSTTTTTTTSSTTTTTTTTTATTTATTSTTTTTTTTCTTTTTSTNTTTTTSTFSSTSFTTTTTTSTTLSEDTLEEEEE-EETQTDEEETTETEEETETEEE-EEEVEAEETEEE-ESTEEEEEE
D [ASP  245   ]    0.546 DDDDDDDDDDDDDDDDDDDDDDDDDDDDDDDDDDDD-DDDDDDDDDDDDDDDDDDDEEEDDEEEDDDDEDDDDDDHDDDDDEEEEDDQDEEDEQEDDDEEEDQDQDQQEQDDEEDDDDEDEEEHDEDDVDDQDVDEDEDEDDDDGTNDDNWRQK-TEDQDKDQSKKSDARAESDSDE-NGDCHDHAESHR-SGDHHHGLE
G [GLY  246   ]    1.000 GGGGGGGGGGGGGGGGGGGGGGGGGGGGGGGGGGGG-GGGGGGGGGGGGGGGGGGGGGGGGGGGGGGGGGGGGGGGGGGGGGGGGGGGGGGGGGGGGGGGGGGGGGGGGGGGGGGGGGGGGGGGGGGGGGGGGGGGGGGGGGGGGGGGGGGGGG-GGGGGGGGGGGGGGGGGGGGGG-GGGGGGGGGGGG-GGGGGGGGG
P [PRO  247   ]    0.945 PPPPPPPPPPPPPPPPPPPPPPPPPPPPPPPPPPPP-PPPPPPPPPPPPPPPPPPPPPPPPPPPPPPPPPPPPPPPPPPPPPPPPPPPPPPPPPPPPPPPPPPPPPPPPPPPPPPPPPPPPPPPPPPPPPPPPPPPPPPPPPPQPPPPQPPPPP-PPP-PPPPPPPPPPPPPPPPPP-PPPP-P-PPPPP-PPP---PPP
G [GLY  248   ]    0.602 GGGGGGGGGGGGGGGGGGGGGGGGGGGGGGGGGGGG-GGGGGGGGGGGGGGGGGGGGGGGGGGGGGGGGGGGGGGGGGGGGGGGGGGGGGGGGGGGGGGGGGGGGGGGGGGGGGGGGGGGGGGGGGGGDGGGGDGGGGGGGGGPGLGGPQ-PV--GPG-GGPVRGG-G-VVGRGRPF-P-P--G--GRPV--PG---CPF
E [GLU  249   ]    0.573 EEEEEEEEEEEEEEEEEADEDEDEEDEDEEEDDEDD-DEEEDDEDEEEEEEEDDDDEEEADEEDDDEEEEEEDEEEEEEEEEEDDEEDEDDDDDDEEEKDEEDEDEDDEDEEEEEDDEEEEEEEDEEDQEEDEQEEDEEEEEEEKSDEEG-NQ--EPE-EQKQPEE-E-VKEPDPKE-K-P--E--EPNV--PD---PQE
A [ALA  250   ]    0.634 AAAAAAAAAAAAAAAAAAAAAAAAAAAAAAAAAAAA-ASAAAAAAAAAAAAAAAAAAAAAAAAAAAAAAAAAAAAAAAAAAAAAAAAAAAATAAAAAAAAAAAAAAAAAAAAAAAAAAAAAAAAAAAAAAAAAAAAAAAAAAAFVTIAFL-I---APACAV--PSS-A-SMAPAP-N-N-PVIAY-APIS--PAYYIPSN
L [LEU  251   ]    0.606 LLLLLLLLLLLLLLLLLLLLLLLLLLLLLLLLLLLL-LVLLLLLLLLLLLLLMLMMLLLLLLLLLLLLLLLLLLLLLLLLLLLLLLASLLLLLALLLLLLLLSLALAALSLLVLLLLLLL-LLLLLLLLLLALLLLLLLLLLLIVQPLIPVN---HPLPLP--PLL-L-S-LPLP-P-ML-TTLV-LP-S---LVVTPTP
R [ARG  252   ]    0.435 RRRRRKKRRKKRRKRKRKRKRKRRRRKRKKRRRRRR-RKRKRRKRKKRKKKKKQKKQKQKQNKQQQNQKNNQQRRNNRNNNANQQRQANQQQQAQRNNQQNNARAKAAAAN-SANQQNNQ-QANQARQRRR-RRQAQANARQNRERTKRQNR-I-EDKRNQN-PKKRN-A-APNPNS-PQ-GPNA-AP-A-RRNAAPPRS
A [ALA  253   ]    0.620 AAAAAAAAAAAAAAAAAAAAAAAAAAAAAAAAAAAA-AAAAAAAAAAAAAAAHTHHASAAAASAAAAAAAAAAAAAAAAAAAA-AAAAAAA-AAAAAAAAAAAAAATTAAA-AAAAAAAAAAAAAAAAAAA-AAAAAAAAAAA-DAQA-HHG-AAAAAPAQV-QAAPA-A-AQAQVN-PN-APAP-AQ-A-PQAPPPH-N
M [MET  254   ]    0.344 MMMMMVVMMVVMMVMVMVMMMAMMMMAMVVMMMMMM-MVMVMMVMVVLMVVVLSLLM-TVAA-SI-ASVA-TAMMAAMAATQA-AMAAAS--AA-MAAV-AAAMAVGGQAA-AQAIIAATSMQ-SQMSMMM-MMSQAQAQMSA-TMNV-GTYVYCERVPTQPVATTPTVG-QATAPV-VV-QPAP-QA-G-PQTPPPV-V
K [LYS  255   ]    0.627 KKKKKRKKKKKKKKKKKKKKKKKKKKKKKKKKKKKK-KK-KKKKKKKRKKKKKKKKK-KKKK-KK-KKKK-KKKKKKKKKKKK-KKKKKK--KK-KKKK-KKKKKKKKKKK-KKKKKKKKKKK-KKKKKKK-KKKKKKKKKKKEK-NKERE-KTAQQKSKRQKNTTPKKQ-KNKNQR-RPPSQKQVKN-Q-PPKQQQN-R
E [GLU  256   ]    0.525 EEEEEEEEEGEEEEEEEEEEEEEEEEEEEEEEEEAEEQE-GAEEEGEEEEEEEDEEEDEEEEDEEEEEEEEEDEEEEEEEDDEEEEDDEEEEEDEEEAEEEEDEDEDDDDD-DDDSEDEENEDENDENEEEDEE-DGDDDEADQE-QEQQM-NLQRQEDDQQNSSSVDNR-DSDSQQ-PRPFNESKDSSR-IQDSSNS-Q
N [ASN  257   ]    0.626 NNNNNTNNNNNNNNNNNNNNNNNNNNSNNNNNNNSNNNN-NSNKNNKNNNNNNNNNNSNNNNSNNNNNSNNNNNNNNNNNNNNNNNSSNNNNNSNNNSNNNNSNSNSSNSN-NNNSNNNNNNNNSNNSNNNSNN-NTNNNNSNNT-QNNYT-NGTQSNSNYPNSHHHNAS-NSNSPG-GSDGNNNQNSHS-NVNNNNS-G
G [GLY  258   ]    0.747 GGGGGGGGGGGGGGGGGGGGGGGGGGGGGGGGGGTGGTA-GGGGGGGEGGGGGGGGGNGGGGNGGGGGGGGGGGGGGGGGGGGGGGGGGGGGGGGGGGGGGGGGGGGGGGG-GGGGGGGGGGGGGGGGGGGGGG-GGGGGGGGNV-GGNGH-NPGG-GRGGHNGQQSGG-GGGGGHG-GGPGRGRGGGG--SGGRRR--G
R [ARG  259   ]    0.656 RRRRRRRRRRRRRRRRRRRRRRRRRRRRRRRRRRQRRQR-RGRRRRRRRRRRRRRRKRKRRKRRRRKKKKKKRRRKKRKKKKKRRRRKKRRRRKRRKQKRKKKRKRKKKKK-KKKQRKKKRKKKQKRQRRRKRR-KQKKKRQKRK-RRRGK-PKEQ-RYKKRPRRRSKP-SKRKRRK-R-RYQKQSKRR--SRKQQQ-QK
Y [TYR  260   ]    0.772 YYYYYYYYYCYYYYYYYYYYYYYYYYYYYYYYYYYYYYY-YYYYYYYFYYYYYYYYYYYYYYYYYYYYYYYYYYYFYYYYYYYYYYYYYYYYYYYYFVYYFYYYYYYYYYY-YYY-YYYYYYYFYYYYYYYYYY-Y-YYYYVY-Y-YY-SY-RLWY-YSY-YR----YYYYY-Y-Y--I-YSYFYYY--Y--FYYYY-Y-
G [GLY  261   ]    0.726 GGGGGGGGGGGGGGGGGGGGGEGGGGGGGGGGGGGGGGG-GGGGGGGGGGGGGGGGGGVGGGGGGGGGGGGVGGGGGGGGGGGGGGGGGGGGGGGGGNGGGGGGGGGGGGG-GGG-GGGVGGGGGGGGGGGGGG-G-GGGG-GNGGSGNGG-GQ-V-GGG-SG-GGGGIANG-G-S---GGSSGSNG-SA-GKGSSSGS-
R [ARG  262   ]    0.813 RRRRRRRRRRRRRRRRRRRRRRRRRRRRRRRRRRRRRRC-HRRCRHCRRRRRRRRRRRRRRRRRRRRRRRRRRRRRRRRRRRRRRRRRRRRRRRRRRNRRRRRRRRRRRRR-RRR-RRRRRRRRRRRR-RRRR--R-RRRR-RNQRRRNSRRRS-RRRRRRSR-RRKRKRRR-R-S---RRRRRRRR-RR-KNRRRRKR-
R [ARG  263   ]    0.847 RRRRRRRRRRRRRRRRRRRRRRRRRRRRRRRRRRRRRRH-SRRHRSHRRRRRRRRRRRRRRRRRRRRRRRRRRRRRRRRRRRRRRRRRRRRRRRRRRKRRRRRRRRRRRRR-RRR-RRRRRRRRCRRC-RRRR--R-RRRR-RRRRRRRRRRNR-RRRRRTRNRRRRRRRRRRRRRK--SRRRRRRRRRR-RDRRRRRRK
K [LYS  264   ]    0.939 KKKKKKKKKKKKKKKKKKKKKKKKKKKKKKKKKKKKKKK-KKKKKKKKKKKKKKKKKKKKKKKKKKKKKKKKKKKKKKKKKKKKKKKKKKKKKKKKKSKKKKKKKKKKKKK-KKK-KKKKKKKKKKKK-KKKK--K-KKKK-KKKKKKKKKKKR-KKKKKKKKKKKKKKKKKKKKKK-KKKKKKKKKKKK-KRKKKKKKK
Q [GLN  265   ]    0.901 QQQQQQQQQQQQQQQQQQQQQQQQQQQQQQQQQQQQQQQ-QQQQQQQQQQQQQQQQQQQQQQQQQQQQQQQQQQQQQQQQQQQQQQQQQQQQQQQQQKQQQQQQQQQQQQQ-HQQ-QQQQQQQQQQQQ-QQQQ-QQQQQQQQQQQQQQQRQQQK-QQQQQQQQQLLQQQQQQQQQQQ-QQQQQQQQQQQQ-HQQQQQQQQ
Y [TYR  266   ]    0.905 YYYYYYYYYYYYYYYYYYYYYYYYYYYYYYYYYYYYYYY-YYYYYYYYYYYYFYFFFYYYYYYYYYYYYYYYYYYFYYYYYYYYYYYYYYYYYYYYY-YYYYYYYYYYYYY-YFY-YYYYYYYFYYYY-YYYY-YYYYYYYYYYYYYYYYFYYY-YFYYYYYYYFFYYYYYFYYYYY-YYYFYYYYYYYY-FFYYYYYYY
P [PRO  267   ]    0.953 PPPPPPPPPPPPPPPPPPPPPPPPPPPPPPPPPPPPPPS-PPPPPPPPPPPPPPPPPPPPPPPPPPPPPPPPPPPPPPPPPPPPPPPPPPPPPPPPPPPPPPPPPPPPPPP-PPP-PPPPPPPPPPPP-PPPP-PPPPPPPPPPPPPPPPPPPP-PPPPPPPPPPPPPPPPPPPPPP-PPPPPPPPPPPP-PPPPPPPPP
I [ILE  268   ]    0.679 IIIIIIIIIIIIIIIIIIIIILIIIIIIIIIIIIIIIII-IIIIIIIIIIIILLLLILIILMLIILIIIIIILIIIIIIIILMIIILLIIIIILIIILIIIILILILLLLI-ILI-IIMILILIILII-IILI-ILILILIIIIMLVIILIFLL-SIITIILLLLLLILLLLLILLI-LLLLLILLLLLL-LIILLLLLI
S [SER  269   ]    0.626 SSSSSSSSSSSSSSSSSSSSSSSSSSSSSSSSSSSSSSS-SSSSSSSSSSSSSSSSSASSSSASSSSSSASSSSSSASAAAASSSSSSASSSSSSSSNSSSSSSSSSSASA-SAA-SAASASASSASS-SSSS-SASAAASSAASGASAAAGSG-ACSAAAASGAAGAGAAAGAGAA-AASAGSGGAGGA-GAAGGGGGA
L [LEU  270   ]    0.974 LLLLLLLLLLLLLLLLLLLLLLLLLLLLLLLLLLLLLLL-LLLLLLLLLLLLLLLLLLLLLLLLLLLLLLLLLLLLLLLLLLLLLLLLLLLLLLLLL-LLLLLLLLLLLLL-LLL-LLLLLLLLLLLL-LLLL-LLLLLLLLLLLLLLLLLLLL-LLLLLLLLLLLLLLLLLLLLLL-LLLLLLLLLLLL-LLLLLLLLL
V [VAL  271   ]    0.918 VVVVVVVVVVVVVVVVVVVVVVVVVVVVIVVVVVVVVVV-VVVVVVVVVVVVVVVVVVVVVVVVVVVVVVVVVVVVVVVVVVVVVVVVVVVIVVVVV-VVVVVVVVVVVVV-IVV-VVVVVVVVVVVV-VVVV-VVVVVVVVVVVVIVVVIVII-VVVVVVIIVVVVVVVVVVVVIV-VVIVVVVVVVVV-VVVVVVVVV
L [LEU  272   ]    0.974 LLLLLLLLLLLLLLLLLLLLLLLLLLLLLLLLLLLLLLL-LLLLLLLLLLLLLLLLLLLLLLLLLLLLLLLLLLLLLLLLLLLLLLLLLLLLLLLLL-LLLLLLLLLLLLL-LLL-LLLLLLLLLLLL-LLLL-LLLLLLLLLLLLLLLLLLLL-LLLLLLLLLLLLLLLLLLLLLL-LLLLLLLLLLLL-LLLLLLLLL
A [ALA  273   ]    0.915 AAAAAAAAAAAAAAAAAAAAAAAAAAAAAAAAAAAAAAA-AAAAAAAAAAAAAAAAAAAAAAAAAAAAAAAAAAAAAAAAAAAAAAAAAAAAAAAAA-AAAAAAAAAAAAA-AAA-AAAAAAAAAAAASAAAASAAAAAAAAAAAAAAAAAAAA-AAAGAASAASSAAAAAAAAASA-AAAAAAAAAAAA-AAAAAAAAA
P [PRO  274   ]    0.984 PPPPPPPPPPPPPPPPPPPPPPPPPPPPPPPPPPPPPPP-PPPPPPPPPPPPPPPPPPPPPPPPPPPPPPPPPPPPPPPPPPPPPPPPPPPPPPPPP-PPPPPPPPPPPPP-PPP-PPPPPPPPPPPPPPPPPPPPPPPPPPPPPPPPPPPPPP-PPPPPPPPPPPPPPPPPPPPPP-PPPPPPPPPPPP-PPPPPPPPP
T [THR  275   ]    0.977 TTTTTTTTTTTTTTTTTTTTTTTTTTTTTTTTTTTTTTT-TTTTTTTTTTTTTTTTTTTTTTTTTTTTTTTTTTTTTTTTTTTTTTTTTTTTTTTTTKTTTTTTTTTTTTT-TTT-TTTTTTTTTTTTTTTTTTTTTTTTTTTTTTTTTTTTTT-TTTTTTTTTTTTTTTTTTTTTT-TTTTTTTTTTTT-TTTTTTTTT
R [ARG  276   ]    0.978 RRRRRRRRRRRRRRRRRRRRRRRRRRRRRRRRRRRRRRR-RRRRRRRRRRRRRRRRRRRRRRRRRRRRRRRRRRRRRRRRRRRRRRRRRRRRRRRRRGRRRRRRRRRRRRR-RRR-RRRRRRRRRRRRRRRRRRRRRRRRRRRRRRRRRRRRRR-RRRRRRRRRRRRRRRRRRRRRR-RRRRRRRRRRRR-RRRRRRRRR
E [GLU  277   ]    0.966 EEEEEEEEEEEEEEEEEEEEEEEEEEEEEEEEEEEEEEE-EEEEEEEEEEEEEEEEEEEEEEEEEEEEEEEEEEEEEEEEEEEEEEEEEEEEEEEEETEEEEEEEEEEEEE-EEE-EEEEEEEE-EE-EEEEEEEEEEEEEEEEEEEEEEEEEE-EEEEEEEEEEEEEEEEEEEEEE-EEEEEEEEEEEE-EEEEEEEEE
L [LEU  278   ]    1.000 LLLLLLLLLLLLLLLLLLLLLLLLLLLLLLLLLLLLLLL-LLLLLLLLLLLLLLLLLLLLLLLLLLLLLLLLLLLLLLLLLLLLLLLLLLLLLLLLLLLLLLLLLLLLLLL-LLL-LLLLLLLL-LL-LLLLLLLLLLLLLLLLLLLLLLLLLL-LLLLLLLLLLLLLLLLLLLLLL-LLLLLLLLLLLL-LLLLLLLLL
A [ALA  279   ]    0.995 AAAAAAAAAAAAAAAAAAAAAAAAAAAAAAAAAAAAAAA-AAAAAAAAAAAAAAAAAAAAAAAAAAAAAAAAAAAAAAAAAAAAAAAAAAAAAAAAATAAAAAAAAAAAAA-AAA-AAAAAAAAAAAAAAAAAAAAAAAAAAAAAAAAAAAAAA-AAAAAAAAAAAAAAAAAAAAAA-AAAAAAAAAAAA-AAAAAAAAA
V [VAL  280   ]    0.512 VVVVVVVVVVVVVVVVVAVVVVVVVVVVVVVVVVVVVVV-VVVVVVVVVVVVVLVVLVLALLVLLLLLVLLLLVVLLVLLLLLLLVLLLLLLLLLVLVLLLLLVLVLLLLL-LLL-LLLLLLLLSLVSVVVLVVLLLLLLVLLSLTSVSSITTT-SCVVLSCTTSSTLTTTLTLTCS-VTSTTLTTLTTT-TSLTTTTTS
Q [GLN  281   ]    0.992 QQQQQQQQQQQQQQQQQQQQQQQQQQQQQQQQQQQQQQQ-QQQQQQQQQQQQQQQQQQQQQQQQQQQQQQQQQQQQQQQQQQQQQQQQQQQQQQQQQMQQQQQQQQQQQQQ-QQQ-QQQQQQQQQQQQQQQQQQQQQQQQQQQQQQQQQQQQQQ-QQQQQQQQQQQQQQQQQQQQQQ-QQQQQQQQQQQQ-QQQQQQQQQ
I [ILE  282   ]    0.992 IIIIIIIIIIIIIIIIIIIIIIIIIIIIIIIIIIIIIII-IIIIIIIIIIIIIIIIIIIIIIIIIIIIIIIIIIIIIIIIIIIIIIIIIIIIIIIIICIIIIIIIIIIIII-III-IIIIIIIIIIIIIIIIIIIIIIIIIIIIIIIIIIIIII-IIIIIIIIIIIIIIIIIIIIII-IIIIIIIIIIII-IIIIIIIII
Y [TYR  283   ]    0.928 YYYYYYYYYYYYYYYYYYYYYYYYYYYYYYYYYYYYYYY-YYYYYYYYYYYYYYYYYYYYYYYYYYYYYYYYYYYYYYYYHYYYYYYYYYYYYYYYYHYYYYYYYYYYYYY-YYY-YYYYYYYYYYYYYYYYYYYYYYYYYYYYYHYYYYYYYY-YFYFHYYYYYYYHYYYYYHYYY-YYYFFYFYYYYY-YYHFFFYFY
E [GLU  284   ]    0.799 EEEEEEEEEEEEEEEEEEEEEEEEEEEEEEEEEEEEEEE-EEEDEEDEEEEEEDEEDDDEDDDDDDDDEDDDDEEDDEDDDEDDDEDEDDDDDEDEDEDDDDEEEEEEEED-DED-DDDDDEEDDEEDEEEEEEDEDEDEEDDEDEDEEDDDED-DDEEDDEEDDDDDDDDEDDDEDEEDDDEDEDEDDD-DDDEEEDED
E [GLU  285   ]    0.996 EEEEEEEEEEEEEEEEEEEEEEEEEEEEEEEEEEEEEEE-EEEEEEEEEEEEEEEEEEEEEEEEEEEEEEEEEEEEEEEEEEEEEEEEEEEEEEEEEEEEEEEEEEEEEEEQEEE-EEEEEEEEEEEEEEEEEEEEEEEEEEEEEEEEEEEEEE-EEEEEEEEEEEEEEEEEEEEEEEEEEEEEEEEEEE-EEEEEEEEE
A [ALA  286   ]    0.894 AAAAAAAAAAAAAAAAAAAAAAAAAAAAAAAAAAAAAAA-AAAAAAAAAAAAAAAAASAAAASAAAAAAAAAAAAAAAAAAAAAAAASAAAAASAAASAAAASASASSASAASAA-AAAAAAAAAAAAAAASAAAAAAAAAAAAAAAAASASAA-AAAAAAAAAAAAAAAAAAAAASAAAAAAAAAAASA-AAAAAAAAS
R [ARG  287   ]    0.877 RRRRRRRRRRRRRRRRRRRRRRRRRRRRRRRRRRRRRRR-RRRRRRRRRRRRRRRRRRRRRRRRRRRRRRRRRRRRRRRRRRRKRRRRRKRRRRRRR-RRRRRRRRRRRRRSRRR-RRRRRRRRRRRRRRRRRRRRRRRRRRRRRRRRRKRKRK-RRRRRRCRRRRRRRKRRRRRCRRCRRRKRKRRRKK-RRRKKKRKR
K [LYS  288   ]    0.971 KKKKKKKKKKKKKKKKKKKKKKKKKKKKKKKKKKKKKKKKKKKKKKKKKKKKKKKKKKKKKKKKKKKKKKKKKKKKKKKKKKKKKKKKKKKKKKKKK-KKKKKKKKKKKKKKKKK-KKKKKKKKKKKKIKKKKIKKKKKKKKKKKKKKKKKKKKEKKKKKKKKKKKKKKKKKKKKKKKKKKKKKKKKKKKEKKKKKKKKK
F [PHE  289   ]    0.995 FFFFFFFFFFFFFFFFFFFFFFFFFFFFFFFFFFFFFFFFFFFFFFFFFFFFFFFFFFFFFFFFFFFFFFFFFFFFFFFFFFFFFFFFFFFFFFFFFFFFFFFFFFFFFFFFFFFFFFFFFVFFFFFFFFFFFFFFFFFFFFFFFFFFFFFFFFFFFFFFFFFFFFFFFFFFFFFFFFFFFFFFFFFFFFFFFFFFFFFF
S [SER  290   ]    0.692 SSSSSSSSSSSSSSSSSSASSSSSSASSSSSAASAASASSSAASASSSSSSSAAAAAAASASAAAASAASSSASSSSSSSSASAASAASAAAAAASSSAAASASASAAAASASASAASSAAAASAASASSSASSAAAASASASAAAASAAASSAAASSSSAASAAAASAAAAASAAVSAASSASAAAAAAAAASAAAAAV
Y [TYR  291   ]    1.000 YYYYYYYYYYYYYYYYYYYYYYYYYYYYYYYYYYYYYYYYYYYYYYYYYYYYYYYYYYYYYYYYYYYYYYYYYYYYYYYYYYYYYYYYYYYYYYYYYYYYYYYYYYYYYYYYYYYYYYYYYYYYYYYYYYYYYYYYYYYYYYYYYYYYYYYYYYYYYYYYYYYYYYYYYYYYYYYYYYYYYYYYYYYYYYYYYYYYYYYY
R [ARG  292   ]    0.976 RRRRRRRRRRRRRRRRRWRRRRRRRRRRRRRRRRRRRRRRRRRRRRRRRRRRRRRRRRRWRRRRRRRRRRRRRRRRRRRRRRRRRRRRRRRRRRRRRRRRRRRRRRRRRRRRRRRRRRRRRRRRRRRRQRRRRQRRRRRRRRRRRRRRRRRRRRRRRRRRRRRRRRRRRRRRRRRRRRRRRRRRRRRRRRRRRRRRRRRR
S [SER  293   ]    0.982 SSSSSSSSSSSSSSSSSSSSSSSSSSSSSSSSSSSSSSSSSSSSSSSSSSSSSSSSSSSSSSSSSSSSSSSSSSSSSSSSSSSSSSSSSSSSSSSSSSSSSSSSSSSSSSSSSSSSSSSSSSSSSSSSSSSSSSSSSSSSSSSSSSSSSSSSASSSSSSSSSASSSSSSSSSSSSSSSSSSSSSSSSSSSSSSSSSSSSS
R [ARG  294   ]    0.866 RRRRRRRRRRRRRRRRRRRRRRRRRRRRRRRRRRRRRRRRRRRRRRRRRRRRRRRRRRRRRRRHRRRRRRRRRRRRRRRRRRRHHRRRRHRHHRRRRRRRRRRRRRRRRRRRRRRRRRKRRHRRHRRHRRRRRRRRRRRRRRRHCRRRHHHRRRRRYRRRRRRRHHRRRRRRRRRRCRRRRRRRRRRRRRRRHRRRRRRC
V [VAL  295   ]    0.852 VVVVVVVVVVVVVVVVVVVVVVVVVVVVVVVVVVVVVVVVVVVVVVVVVVVVVVVVVVVVVVVVVVVVVVVVVVVVVVVVVVVVVVLVVVVVVVVVVVVVVVVVVVVVVVVVVVVVVVVVVVVVVVVVVVVVVVVVVVVVVVVVVLVVVVVVVVVVAVVVVVVMVVMVVVVVMVMVIVVVVAMVMVVMVVVMIVMMMMMI
R [ARG  296   ]    0.968 RRRRRRRRRRRRRRRRRHRRRRRRRRRRRRRRRRRRRRHRRRRRRRRRRRRRRRRRRRRHRRRRRRRRRRRRRRRRRRRRRRRRRRRRRRRRRRRRRRRRRRRRRRRRRRRRRRRRRRRRRRRRRRRRCRRRRCRRRRRRRRRRRRRRRRRRRRRRRRRRRRRRRRRRRRRRRRRRRRRRRRRRRRRRRRRRRRRRRRRR
P [PRO  297   ]    0.991 PPPPPPPPPPPPPPPPPPPPPPPPPPPPPPPPPPPPPPPPPPPPPPPPPPPPPPPPPPPPPPPPPPPPPPPPPPPPPPPPPPPPPPPPPPPPPPPPPPPPPPPPPPPPPPPPPPPPPPPPPPPPPPPPPPPPPPPPPPPPPPPPPPPPPPTPPPPPPPPPPPPPPPPPPPPPPPPPPPPPPPPPPPPPPPPPPPPPPPPP
C [CYS  298   ]    0.850 CCCCCCCCCCCCCCCCCCCCCCCCCCCCCCCCCCCCCCCCCCCCCCCCCCCCCCCCCCCCCCCCCCCCCCCCCCCCCCCCCCCCCCCCCCCCCCCCCCCCCCCCCCCCCCCCCCCCCCCCCCCCCCCCCCCCCCCCCCCCCCCCCCCCCCCCCCCCCCCCCCCACCACCCCCACACCCCFCCACACCACCCACCAAAAAC
V [VAL  299   ]    1.000 VVVVVVVVVVVVVVVVVVVVVVVVVVVVVVVVVVVVVVVVVVVVVVVVVVVVVVVVVVVVVVVVVVVVVVVVVVVVVVVVVVVVVVVVVVVVVVVVVVVVVVVVVVVVVVVVVVVVVVVVVVVVVVVVVVVVVVVVVVVVVVVVVVVVVVVVVVVVVVVVVVVVVVVVVVVVVVVVVVVVVVVVVVVVVVVVVVVVVVVV
V [VAL  300   ]    0.948 VVVVVVVVVVVVVVVVVVVVVVVVVVVVVVVVVVVVVVVVVVVVVVVVVVVVVVVVVVVVVVVVVVVVVVVVVVVVVVVVVVVVVVVVVVVVVVVVVVVVVVVVVVVVVVVVVVVVVVVVVVVVVVVVVVVVVVVVVVVVVVVVVVVVVVVVVVVVVVVVVVVVVVVVVVVVVVVVVVVVVVLVLVVVVVVVVVLLLVLV
Y [TYR  301   ]    1.000 YYYYYYYYYYYYYYYYYYYYYYYYYYYYYYYYYYYYYYYYYYYYYYYYYYYYYYYYYYYYYYYYYYYYYYYYYYYYYYYYYYYYYYYYYYYYYYYYYYYYYYYYYYYYYYYYYYYYYYYYYYYYYYYYYYYYYYYYYYYYYYYYYYYYYYYYYYYYYYYYYYYYYYYYYYYYYYYYYYYYYYYYYYYYYYYYYYYYYYYY
G [GLY  302   ]    1.000 GGGGGGGGGGGGGGGGGGGGGGGGGGGGGGGGGGGGGGGGGGGGGGGGGGGGGGGGGGGGGGGGGGGGGGGGGGGGGGGGGGGGGGGGGGGGGGGGGGGGGGGGGGGGGGGGGGGGGGGGGGGGGGGGGGGGGGGGGGGGGGGGGGGGGGGGGGGGGGGGGGGGGGGGGGGGGGGGGGGGGGGGGGGGGGGGGGGGGGGG
G [GLY  303   ]    1.000 GGGGGGGGGGGGGGGGGGGGGGGGGGGGGGGGGGGGGGGGGGGGGGGGGGGGGGGGGGGGGGGGGGGGGGGGGGGGGGGGGGGGGGGGGGGGGGGGGGGGGGGGGGGGGGGGGGGGGGGGGGGGGGGGGGGGGGGGGGGGGGGGGGGGGGGGGGGGGGGGGGGGGGGGGGGGGGGGGGGGGGGGGGGGGGGGGGGGGGGG
A [ALA  304   ]    0.839 AAAAAAAAAAAAAAAAAAAAAAAAAAAAAAAAAAAAAATAAAAAAAAAAAAAAAAAAAAAAAAAAAAAAAAAAAAAAAAAAAAAAAAAAAAAAAAAAAAAAAAAAAAAAAAAAAAAAAAAAAAAAAAAAAAAAAAAAAAAAAAAAAAAAAAAASAAAAAAAAASAASASASASASAAAAAAANANSASAAASAANNNSNA
D [ASP  305   ]    0.806 DDDDDDDDDDDDDDDDDDDDDCDDDDHDDDDDDDDDDDDDNDDDDNDDDDDDDDDDDDDDDDDDDDDDDDDDDDDDDDDDDDDDDDDDDDDDDDDDDDDDDDDDDDDDDDDDDDDDDDDDDDDDDDDDDDDDDDDDDDDDDDDDDPDDDDDNDHDDDDDDDDDNDDNDSDPDNDNDDDDDDNNDNPDNHDDNDDNNNNND
I [ILE  306   ]    0.827 IIIIIIIIIIIIIIIIIIITIIIIIITIIIIIIIIIIIIIIIIIIIIITIIIIIIIIIIIIIIIIIIIIIIIIIIIIIIIIIIIIIIIIIIIIIIIIIIIIIIIIIIIIIIIIIIIIIIIIIIIIIIIIIIIIIIIIIIIIIIIIVIIIIIIVVIIIIIIIPVIVVIIIVIIIIIPVIPVIVTITVIIIVIIIITTTITV
G [GLY  307   ]    0.694 GGGGGGGGGGGGGGGGGGGVGGGGGGGGGGGGGGGGGGGGGGGGGGGGVGGGGGGGGGGGGGGGGGGGGGGGGGGGGGGGGGGGGGGGGGGGGGGGGGGGGGGGGGGGGGGGGGGGGGGGGGGGGGGGGGGGGGGGGGGGGGGGGGGGGGGVVMGGGGGGGMVVGGLGLRLGVGVMSGVGGASGIPGVGRGVGGIISVSS
Q [GLN  308   ]    0.640 QQQQQQQQQQQQQQQQQQQQQQQQQQQQQQQQQQQQQQQQQQQQQQQQQQQQQQQQQQQQQQQQQQQQQQQQQQQQQQQQQQQQQQQQQQQQQQQQQQQQGQQQQQQQQQQQQQQQQQQQQQQQQQQQ-QQQQ-QQQQQQQQQANDAQAGTESDQAGQAQAQSDAADQDQDQDQDQTQQSGDEQEDQDDQQDEQEEEDET
Q [GLN  309   ]    0.975 QQQQQQQQQQQQQQQQQQQQQQQQQQQQQQQQQQQQQQQQQQQQQQQQQQQQQQQQQQQQQQQQQQQQQQQQQQQQQQQQQQQQQQQQQQQQQQQQQQQQQQQQQQQQQQQQQQQQQQQQQQQQQQQQ-QQQQ-QQQQQQQQQQQQQQQQQQQQQQQQQQQQQQQQQQQQQQQQQQQQQQQQQQQQQQQQQQQQQQQQQQ
I [ILE  310   ]    0.757 IIIIIIIIIIIIIIIIIIIIIIIIIIIIIIIIIIIIIIIIIIIIIIIIIIIIIIIIIIIIIIIIIIIIIIIIIIIIIIIIIIIIIIIIIIIIIIIIIIIIIIIIIIIIIIIIMIIIIIIIIIIIIIII-IIII-IIIIIIIIIMVMIIMMLIMIIMLIMIMMMMMMMIFMLIMIMMMIMMIMMIMLIMMMIMIIMMMMMM
R [ARG  311   ]    0.938 RRRRRRRRRRRRRRRRRRRRRRRRRRRRRRRRRRRRRRRRGRRQRGQRRRRRRRRRRRRRRRRRRRRRRRRRRRRRRRRRRRRRRRRRRRRRRRRRRRRRRRRRRRRRRRRRRRRRRRRRRRRRRRRR-RRRR-RRRRRRRRRRRRRRRRRRRRRRKRRRRKRRRRRRRQRRRRRKRRKRRRRRRRRRRQRRRRRRRRRR
D [ASP  312   ]    0.873 DDDDDDDDDDDDDDDDDDDDDDDDDDDDDDDDDDDDDDDDDDDDDDDNDDDDDDDDDEDDDDEDDDDDDDDDEDDEDDDDDDDEDDEDDEDDDDDDDDDDDDDDDDDDDDDDDDDDDDDDEDDEDDDD-DDDD-DDDDDDDDDDEDDDDDDDDDDDEDDDDDDEDDEDEDEDEDEDDDDDDDEDEEDEDDDEDDEEEEED
L [LEU  313   ]    0.983 LLLLLLLLLLLLLLLLLLLLLLLLLLLLLLLLLLLLLLLLLLLLLLLLLLLLLLLLLLLLLLLLLLLLLLLLLLLLLLLLLLLLLLLLLLLLLLLLLLLLLLLLLLLLLLLLLLLLLLLLLLLLLLLLLLLLLLLLLLLLLLLLLLLLLLLLLLLLLLLLLLLLLLLLLLLLLLLLILLLLLLLLLLLLLLLLLLLLLLI
E [GLU  314   ]    0.816 EDEEEEEEEEEEEEEEEEEEEEEEEEEEEEEEEEEEEEEEEEEEEEEEEEEEEEEEEEEEEEEEEEEEEEEEEEEEEEEEEEEEEEEEEEEEEEEEEEEEEEEEEEEEEEEEEEEEEEEEEEEEEEEEEEEEEEEEEEEEEEEEQDDEEEDDSEEDDEEEDDSDDDDEEEEEDEDDDEDGEDDEDEEDDEEDSEDDDDDD
R [ARG  315   ]    0.940 RRRRRRRRRRRRRRRRRRRRRRRRRRRRRRRRRRRRRRRRHRRRRHRRRRRRRRRRRRRRRRRRRRRRRRRRRRRRRRRRRRRRRRRRRRRRRRRRRRKRRRRRRRRRRRRRRRRRRRRRRRRRRRRRHRRRRHRRRRRRRRRRKRRRRRRRRQRRRRHRRRRRRRRRRRRRRRRRRRKRKRRRRRRRRRRRRRRRRRRR
G [GLY  316   ]    1.000 GGGGGGGGGGGGGGGGGGGGGGGGGGGGGGGGGGGGGGGGGGGGGGGGGGGGGGGGGGGGGGGGGGGGGGGGGGGGGGGGGGGGGGGGGGGGGGGGGGGGGGGGGGGGGGGGGGGGGGGGGGGGGGGGGGGGGGGGGGGGGGGGGGGGGGGGGGGGGGGGGGGGGGGGGGGGGGGGGGGGGGGGGGGGGGGGGGGGGGGG
C [CYS  317   ]    1.000 CCCCCCCCCCCCCCCCCCCCCCCCCCCCCCCCCCCCCCCCCCCCCCCCCCCCCCCCCCCCCCCCCCCCCCCCCCCCCCCCCCCCCCCCCCCCCCCCCCCCCCCCCCCCCCCCCCCCCCCCCCCCCCCCCCCCCCCCCCCCCCCCCCCCCCCCCCCCCCCCCCCCCCCCCCCCCCCCCCCCCCCCCCCCCCCCCCCCCCCC
H [HIS  318   ]    0.984 HHHHHHHHHHHHHHHHHHHHHHHHHHHHHYHHHHHHHHHHHHHHHHHHHHHHHHHHHHHHHHHHHHHHHHHHHHHHHHHHHHHHHHHHHHHHHHHHHHHHHHHHHHHHHHHHHHHHHHHHHHHHHHHHHHHHHHHHHHHHHHHHHHHHHHHHHHHHHHHHHHHHHHHHHHHHHHHHHHHHLHHHHHHHHHHHHHHHHHHH
L [LEU  319   ]    0.966 LLLLLLLLLLLLLLLLLLLLLLLLLLLLLLLLLLLLLLLLLLLLLLLLLLLLLLLLLLLLLLLLLLLLLLLLLLLLLLLLLLLLVLLLLLLLVLLLLLLLLLLLLLLLLLLLLLLLLLLLLLLLLLLLLLLLLLLLLLLLLLLLLLLLLLLLLLLLLLLLMLLLIILLLLLLLLLLLLLLLLLLLLLLLLLLLLLLLLLL
L [LEU  320   ]    0.948 LLLLLLLLLLLLLLLLLLLLLLLLLLLLLLLLLLLLLLLLLLLLLLLLLLLLLLLLLLLLLLLLLLLLLLLLLLLLLLLLLLLLLLLLLLLLLLLLLLLLLLLLLLLLLLLLLLLLLLLLLLLLLLLLLLLLLLLLLLLLLLLLLLLLLLLLLLLLLLLLLLLLLLLLLLLLLLLLLLLLLLILILLLLLLLLLIIILIL
V [VAL  321   ]    1.000 VVVVVVVVVVVVVVVVVVVVVVVVVVVVVVVVVVVVVVVVVVVVVVVVVVVVVVVVVVVVVVVVVVVVVVVVVVVVVVVVVVVVVVVVVVVVVVVVVVVVVVVVVVVVVVVVVVVVVVVVVVVVVVVVVVVVVVVVVVVVVVVVVVVVVVVVVVVVVVVVVVVVVVVVVVVVVVVVVVVVVVVVVVVVVVVVVVVVVVVV
A [ALA  322   ]    0.978 AAAAAAAAAAAAAAAAAAAAAAAAAAAAAAAAAAAAAAAAAAAAAAAAAAAAAAAAAAAAAAAAAAAAAAAAAAAAAAAAAAAAAAAAAAAAAAAAAAAAAAAAAAAAAAAAAAAAAAAAAAAAAAAATAAAATAAAAAAAAAAAAAAAGAAAAAAAAAAAAAAAAAAAAAAAAAAAAAAAAAAAAAAAAAAAAAAAAAA
T [THR  323   ]    1.000 TTTTTTTTTTTTTTTTTTTTTTTTTTTTTTTTTTTTTTTTTTTTTTTTTTTTTTTTTTTTTTTTTTTTTTTTTTTTTTTTTTTTTTTTTTTTTTTTTTTTTTTTTTTTTTTTTTTTTTTTTTTTTTTTTTTTTTTTTTTTTTTTTTTTTTTTTTTTTTTTTTTTTTTTTTTTTTTTTTTTTTTTTTTTTTTTTTTTTTTT
P [PRO  324   ]    0.983 PPPPPPPPPPPPPPPPPPPPPPPPPPPPPPPPPPPPPPPPPPPPPPPPPPPPPPPPPPPPPPPPPPPPPPPPPPPPPPPPPPPPPPPPPPPPPPPPPPPPPPPPPPPPPPPPPPPPPPPPPPPPPPPPLPPPPLPPPPPPPPPPPPPPPPPPPPPPPPPPPPPPPPPPPPPPPPPPPPPPPPPPPPPPPPPPPPPPPPPP
G [GLY  325   ]    1.000 GGGGGGGGGGGGGGGGGGGGGGGGGGGGGGGGGGGGGGGGGGGGGGGGGGGGGGGGGGGGGGGGGGGGGGGGGGGGGGGGGGGGGGGGGGGGGGGGGGGGGGGGGGGGGGGGGGGGGGGGGGGGGGGGGGGGGGGGGGGGGGGGGGGGGGGGGGGGGGGGGGGGGGGGGGGGGGGGGGGGGGGGGGGGGGGGGGGGGGGG
R [ARG  326   ]    0.987 RRRRRRRRRRRRRRRRRRRRRRRRRRRRRRRRRRRRRRRRRRRRRRRRRRRRRRRRRRRRRRRRRRRRRRRRRRRRRRRRRRRRRRRRRRRRRRRRRRRRRRRRRRRRRRRRRRRRRRRRRRRRRRRRHRRRRHRRRRRRRRRRRRRRRRRRRRRRRRRRRRRRRRRRRRRRRRRRRRRRRRRRRRRRRRRRRRRRRRRR
L [LEU  327   ]    0.975 LLLLLLLLLLLLLLLLLLLLLLLLLLLLLLLLLLLLLLLLLLLLLLLLLLLLLLLLLLLLLLLLLLLLLLLLLLLLLLLLLLLLLLLLLLLLLLLLLLLLLLLLLLLLLLLLLLLLLLLLLLLLLLLL-LLLL-LLLLLLLLLLLLLLLLLLLLLLLLLLLLLLLLLLLLLLLLLLLLLLLLLLLLLLLLLLLLLLLLLL
V [VAL  328   ]    0.835 VVVVVVVVVVVVVVVVVVVVVVVVVVVVVVVVVVVVVVVVVVVVVVVVVVVVVVVVVVVVVVVVVVVVVVVVVVVVVVVVVVVVVVVVVVVVVVVVVVVVVVVVVVVVVVVVVVVVVVVVVVVVVVVV-VVVV-VVVVVVVVVVVVVVVVVLAVVVVVVVVVAVVVVVVVGVVVVVVALSVVEVEVVVLVVVVVEEEVEV
D [ASP  329   ]    0.975 DDDDDDDDDDDDDDDDDDDDDDDDDDDDDDDDDDDDDDDDDDDDDDDDDDDDDDDDDDDDDDDDDDDDDDDDDDDDDDDDDDDDDDDDDDDDDDDDDDDDDDDDDDDDDDDDDDDDDDDDDDDDDDDD-DDDD-DDDDDDDDDDDDDDDDDDDDDDDDDDDDDDDDDDDDDDDDDDDDDDDDDDDDDDDDDDDDDDDDDD
M [MET  330   ]    0.940 MMMMMMMMMMMMMMMMMMMMMMMMMMMMMMMMMMMMMMMMMMMMMMMMMMMMMMMMMMMMMMMMMMMMMMMMMMMMMMMMMMMMMMMMMMMMMMMMMMMMMMMMMMMMMMMMMMMMMMMMMMMMMMMM-MMMM-MMMMMMMMMMMMMMMMVMMMMLMMMMMMMMFFMMMMMMMMMMMMMMMMMMMMMMMMMMMMMMMMMM
M [MET  331   ]    0.750 MMMMMMMMMMMMMMMMMMMMMMMMMMMMMMMMMMMMMMMMMMMMMMMMMMMMMMMMMIMMMMIMMMMMMMMMMMMMMMMMMMMMMMMMMMMMMMMMMMMMMMMMMMMMMMMMMMMMMMMMMMMMMMMM-MMMM-MMMMMMMMMLMLIMLMMIILMMLMMMVMILIILMLLLMLMLMIMTILLIMILMLILMLMMIIILII
E [GLU  332   ]    0.757 EEEEEEEEEEEEEEEEEEEEEEEEEEEEEEEEEEEEEEEEEEEEEEEEEEEEEEEEEEEEEEEEEEEEEEEEEEEEEEEEEEEEEEEEEEEEEEEEEEEEEEEEEEEEEEEEEEEEEEEEEEEEEEEE-EEEE-EEEEEEEEEEEDEEEEEDDEEEDEEEEEDGEEGETESEGEGEQEDDEDTESAEGDEEGEESSTGTQ
R [ARG  333   ]    0.975 RRRRRRRRRRRRRRRRRRRRRRRRRRRRRRRRRRRRRRRRRRRRRRRRRRRRRRRRRRRRRRRRRRRRRRRRRRRRRRRRRRRRRRRRRRRRRRRRRRRRRRRRRRRRRRRRRRRRRRRRRRRRRRRR-RRRR-RRRRRRRRRRRRRRRRRRRRRRRRRRRRRRRRRRRRRRRRRRRRRRRRRRRRRRRRRRRRRRRRRR
G [GLY  334   ]    0.962 GGGGGGGGGGGGGGGGGGGGGGGGGGGGGGGGGGGGGGGGRGGGGRGGGGGGGGGGGGGGGGGGGGGGGGGGGGGGGGGGGGGGGGGGGGGGGGGGGGGGGGGGGGGGGGGGGGGGGGGGGGGGGGGG-GGGG-GGGGGGGGGGGGGGGGGGGGGGGGGGGGGGGGGGGGGGGGGGGGGGGGGGGGGGGGGGGGGGGGGG
K [LYS  335   ]    0.924 KKKKKKKKKKKKKKKKKKKKKKKKKKKKKKKKKKKKKKKKKKKKKKKKKKKKKKKKKKKKKKKKKKKKKKKKKKKKKKKKKKKKKKKKKKKKKKKKKKKKKKKKKKKKKKKKKKKKKKKKKKKKKKKK-KKKK-KKKKKKKKKKKKKKKRRKKKKKRKKKKKKKKKKKRKRKKKKKKKKKRKKKKRKKRKKKRKKKKKKK
I [ILE  336   ]    0.891 IIIIIIIIIIIIIIIIIIIIIIIIIIIIIIIIIIIIIIIIIIIIIIIIIIIIIIIIIVIIIIVIIIIIIIIIIIIIIIIIIIIIIIIIIIIIIIIIIIIIIIIIIIIIIIIIIIIIIIIIIIIIIIII-IIII-IIIIIIIIIIVIIIIIVIIIIVIIIIIVIIVVIIVIVIIIIVVIIIVIVIVVIIIIIIIIVVVIVV
G [GLY  337   ]    0.896 GGGGGGGGGGGGGGGGGGGGGGGGGGGGGAGGGGGGGGAGAGGAGAAGGGGGGGGGGGGGGGGGGGGGGGGGGGGGGGGGGGGGGGGGGGGGGGGGGGGGGGGGGGGGGGGGGGGGGGGGGGGGGGGG-GGGG-GGGGGGGGGGGGGGGGGGGGGEGGGGGSGGGGGGAGAGGGGSGGGGGSGGGAGGGGGGAGGGGGGG
L [LEU  338   ]    0.992 LLLLLLLLLLLLLLLLLLLLLLLLLLLLLLLLLLLLLLLLLLLLLLLLLLLLLLLLLLLLLLLLLLLLLLLLLLLLLLLLLLLLLLLLLLLLLLLLLLLLLLLLLLLLLLLLLLLLLLLLLLLLLLLL-LLLL-LLLLLLLLLLLLLLLLLLLLLLLLLLLLLLLLLLLLLLLLLLLLLLLLLLLLLLLLLLVLLLLLLL
D [ASP  339   ]    0.791 DDDDDDDDDDDDDDDDDEDDDDDDDDDDDDDDDDDDDDYDDDDDDDDDDDDDDDDDDDDEDDDDDDDDEDDDDDDDDDDDDDDDDDDDDDDDDDDDDDDDDDDDDDDDDDDEDDDDDDDDDDDDEDDE-DDDD-EDDDDDDEDDDEDDDDDDDDDQDDEDEEDHCCHDDEDDHDHEEDEDEEDDEDDHDEDHDDEEDHDE
F [PHE  340   ]    0.583 FFFFFFFFFFFFFFFFFFFFFFFFFFFFFFFFFFFFFFFFFFFFFFFFFFFFFHFFYFYFYYFHYYYYYYYYYFFYYFYYHYYHYFYYYHYHYYYFYYCYYYYFYFYYYYYYYYYYYYYYYYYYHYFHFFFYFFYYYYYYFYYHHNYFHYVYYFFHIFGHYLYNYYNHHHHYNHNLCFMYLYNYNHYNYHFNNHNNNNNC
C [CYS  341   ]    0.799 CCCCCCCCCCCCCCCCCCCCCCCCCCCCCCCCCCCCCCCCCCCCCCCCCCCCCCCCCCCCCCCCCCCCCCCCCCCCCCCCCCCCCCCCCCCCCCCCCCCCCCCCCCCCCCCCCCCCCCCCCCCCCCCCCCCCCCCCCCCCCCCICCCCIICCCCCCCCVCCVCCIICCCCCCCCCVICVCCCICICCCCCCCVCIIICII
K [LYS  342   ]    0.629 KKKKKKKKKKKKKKKKKKKKKKKKKKKKKKKKKKKKKKKKKKKRKKRKKKKKNNNNNKKKNNKNNNNNKNNKNKKNNKNNNNNNNKKNNNHNNNHKNNNHNKNKNKNNNNNNKNNNNNNKNNNNNNKNKKKNKKNNSNNNKNNRRRKKRKRRKRKRKKRNKRKRRRRNRNRNRNRRKKKKRKRNRRNRRNKRRNRRRRRK
Y [TYR  343   ]    0.853 YYYYYYYYYYYYYYYYYYYYYYYYYYYYYYYYYYYYYYYYYYYYYYYYYYYYYYYYYYYYYYYYYYYYYYYYYYYYYYYYYYYYYYSYYYYYYYYYYYYYYYYYYYYYYYYYEYYYYYYYFYYYYYYYYYYYYYYYYYYYYYYFYYFYFYFYYYYYFYYYFYYFFFYYHFHYFYFYFYFYFFFYFHYYYFYYFYFFFFFF
L [LEU  344   ]    0.954 LLLLLLLLLLLLLLLLLLLLLLLLLLLLLLLLLLLLLLLLLLLLLLLLLLLLLLLLLLLLLLLLLLLLLLLLLLLLLLLLLLLLLLVLLLLLLLLLLLLLLLLLLLLLLLLLWLLLLLLLLLLLLLLLLLLLLLLLLLLLLLLVLLLLVLLLLLLLLLLLLLLLVVLLLLLLLLLLLLLLLLLLLLLLLLLLLLLLLLLL
V [VAL  345   ]    0.934 VVVVVVVVVVVVVVVVVVVVVVVVVVVVVVVVVVVVVVVVVVVVVVVVVVVVVVVVVVVVVVVVVVVVVVVVVVVVVVVVVVVVVVEVVVVVVVVVVVVVVVVVVVVVVVIVFVIVVIVVIVVVVVVVVVVVVVVVVVIVVVIVVVVVVIVVVVVMVVVVVVVVIIVVVVVVVVVVVVVIVVVVVVVVVVVVVVVVVVVV
L [LEU  346   ]    0.969 LLLLLLLLLLLLLLLLLLLLLLLLLLLLLLLLLLLLLLLLLLLLLLLLLLLLLLLLLLLLLLLLLLLLLLLLLLLLLLLLLLLLLLWLLLVLLLVLLLLVLLLLLLLLLLLLTLLLLLLLLLLLLLLLLLLLLLLLLLLLLLLLLLLLLLLLLLLLLLLLLLLLLLLLLLLLLLLLLLLLLLLLLLLLLLLLLLLLLLLL
D [ASP  347   ]    0.968 DDDDDDDDDDDDDDDDDDDDDDDDDDDDDDDDDDDDDDDDDDDDDDDDDDDDDDDDDDDDDDDDDDDDDDDDDDDDDDDDDDDDDDNDDDDDDDDDDDDDDDDDDDDDDDDDLDDDDDDDDDDDDDDDGDDDDGDDDDDDDDDDDDDDDDDDDDDDDDDDDDDDDDDDDDDDDDDDDDDDDDDDDDDDDDDDDDDDDDDD
E [GLU  348   ]    0.983 EEEEEEEEEEEEEEEEEEEEEEEEEEEEEEEEEEEEEEEEEEEEEEEEEEEEEEEEEEEEEEEEEEEEEEEEEEEEEEEEEEEEEESEEEEEEEEEEEEEEEEEEEEEEEEETEEEEEEEEEEEEEEEEEEEEEEEEEEEEEEEEEEEEEEEEEEEEEEEEEEEEEEEEEEEEEEEEEEEEEEEEEEEEEEEEEEEEEEE
A [ALA  349   ]    0.972 AAAAAAAAAAAAAAAAAAAAAAAAAAAAAAAAAAAAAAAAAAAAAAAAAAAAAAAAAAAAAAAAAAAAAAAAAAAAAAAAAAAAAAPAAAAAAAAAAAAAAAAAAAAAAAAAPAAAAAAAAAAAAAAAVAAAAVAAAAAAAAAAAAAAAAAAAAAAAAAAAAAAAAAAAAAAAAAAAAAAAAAAAAAAAAAAAAAAAAAA
D [ASP  350   ]    0.981 DDDDDDDDDDDDDDDDDDDDDDDDDDDDDDDDDDDDDDDDDDDDDDDDDDDDDDDDDDDDDDDDDDDDDDDDDDDDDDDDDDDDDDFDDDDDDDDDDDDDDDDDDDDDDDDDSDDDDDDDDDDDDDDDDDDDDDDDDDDDDDDDDDDDDDDDDDDDDDDDDDDDDDDDDDDDDDDDDDDDDDDDDDDDDDDDDDDDDDDD
R [ARG  351   ]    0.969 RRRRRRRRRRRRRRRRRRRRRRRRRRRRRRRRRRRRRRRRRRRRRRRRRRRRRRRRRRRRRRRRRRRRRRRRRRRRRRRRRRRRRRTRRRRRRRRRRRRRRRRRRRRRRRRRLRRRRRRRRRRRRRRRQRRRRQRRRRRRRRRRRRRRRRRRRRRRRRRRRRRRRRRRRRRRRRRRRRRRRRRRRRRRRRRRRRRRRRRR
M [MET  352   ]    0.981 MMMMMMMMMMMMMMMMMMMMMMMMMMMMMMMMMMMMMMMMMMMMMMMMMMMMMMMMMMMMMMMMMMMMMMMMMMMMMMMMMMMMMMYMMMMMMMMMMMMMMMMMMMMMMMMMKMMMMMMMMMMMMMMMMMMMMMMMMMMMMMMMMMMMMMMMMMMMMMMMMMMMMMMMMMMMMMMMMMMMMMMMMMMMMMMMMMMMMMMM
L [LEU  353   ]    0.982 LLLLLLLLLLLLLLLLLLLLLLLLLLLLLLLLLLLLLLLLLLLLLLLLLLLLLLLLLLLLLLLLLLLLLLLLLLLLLLLLLLLLLLLLLLLLLLLLLLLLLLLLLLLLLLLLILLLLLLLLLLLLLLLLLLLLLLLLLLLLLLLLLSLLLLLLLLLLLLLLLLLLLLLLLLLLLLLLLLLLLLLLLLLLLLLLLLLLLLL
D [ASP  354   ]    0.985 DDDDDDDDDDDDDDDDDDDDDDDDDDDDDDDDDDDDDDDDDDDDDDDDDDDDDDDDDDDDDDDDDDDDDDDDDDDDDDDDDDDDDDGDDDDDDDDDDDDDDDDDDDDDDDDDTDDDDDDDDDDDDDDDDDDDDDDDDDDDDDDDDDDDDDDDDDDDDDDDDDDDDDDDDDDDDDDDDDDDDDDDDDDDDDDDDDDDDDDD
M [MET  355   ]    0.982 MMMMMMMMMMMMMMMMMMMMMMMMMMMMMMMMMMMMMMMMMMMMMMMMMMMMMMMMMMMMMMMMMMMMMMMMMMMMMMMMMMMMMMGMMMMMMMMMMMMMMMMMMMMMMMMMSMMMMMMMMMMMMMMMMMMMMMMMMMMMMMMMMMMMMMMMMMMMMMMMMMMMMMMMMMMMMMMMMMMMMMMMMMMMMMMMMMMMMMMM
G [GLY  356   ]    0.993 GGGGGGGGGGGGGGGGGGGGGGGGGGGGGGGGGGGGGGGGGGGGGGGGGGGGGGGGGGGGGGGGGGGGGGGGGGGGGGGGGGGGGGGGGGGGGGGGGGGGGGGGGGGGGGGGSGGGGGGGGGGGGGGGGGGGGGGGGGGGGGGGGGGGGGGGGGGGGGGGGGGGGGGGGGGGGGGGGGGGGGGGGGGGGGGGGGGGGGGG
F [PHE  357   ]    0.985 FFFFFFFFFFFFFFFFFFFFFFFFFFFFFFFFFFFFFFFFFFFFFFFFFFFFFFFFFFFFFFFFFFFFFFFFFFFFFFFFFFFFFFLFFFFFFFFFFFFFFFFFFFFFFFFFSFFFFFFFFFFFFFFFFFFFFFFFFFFFFFFFFFFFFFFFFFFFFFFFFFFFFFFFFFFFFFFFFFFFFFFFFFFFFFFFFFFFFFFF
E [GLU  358   ]    0.980 EEEEEEEEEEEEEEEEEEEEEEEEEEEEEEEEEEEEEEEEEEEEEEEEEEEEEEEEEEEEEEEEEEEEEEEEEEEEEEEEEEEEEE-EEEEEEEEEEEEEEEEEEEEEEEEESEEEEEEEEEEEEEEEEEEEEEEEEEEEEEEEEEEEEEEEEEEEEEEEEEEEEEEEEEEEEEEEEEEEEEEEEEEEEEEEEEEEEEEE
P [PRO  359   ]    0.982 PPPPPPPPPPPPPPPPPPPPPPPPPPPPPPPPPPPPPPPPPPPPPPPPPPPPPPPPPPPPPPPPPPPPPPPPPPPPPPPPPPPPPP-PPPPPPPPPPPPPPPPPPPPPPPPPPPPPPPPPPPPPPPPPPPPPPPPPPPPPPPPPPPPPPPPPPTPPPPPPPPPPPPPPPPPPPPPPPPPPPPPPPPPPLPPPPPPPPPPP
Q [GLN  360   ]    0.972 QQQQQQQQQQQQQQQQQQQQQQQQQQQQQQQQQQQQQQQQQQQQQQQQQQQQQQQQQQQQQQQQQQQQQQQQQQQQQQQQQQQQQQKQQQQQQQQQQQQQQQQQQQQQQQQQAQQQQQQQQQQQQQQQRQQQQRQQQQQQQQQQQQQQQQQQQQQQQQQQQQQQQQQQQQQQQQQQQQQQQQQQQQQQQQQQQQQQQQQQ
I [ILE  361   ]    0.985 IIIIIIIIIIIIIIIIIIIIIIIIIIIIIIIIIIIIIIIIIIIIIIIIIIIIIIIIIIIIIIIIIIIIIIIIIIIIIIIIIIIIIILIIIIIIIIIIIIIIIIIIIIIIIIICIIIIIIIIIIIIIIIIIIIIIIIIIIIIIIIIIIIIIIIIIIIIIIIIIIIIIIIIIIIIIIIIIIIIIIIIIIIIIIIIIIIIIII
R [ARG  362   ]    0.957 RRRRRRRRRRRRRRRRRRRRRRRRRRRRRRRRRRRRRRRRRRRRRRRRRRRRRRRRRRRRRRRRRRRRRRRRRRRRRRRRRRRRRRTRRRRRRRRRRRRRRRRRRRRRRRRRLRRRRRRRRRRRRRRRHRRRRHRRRRRRRRRRRRRRRRRRRRRRRRRRRRRRRRRRRRRRRRRRRRSRRRRRRRRRRRRRRRRRRRRR
R [ARG  363   ]    0.941 RRRRRRRRRRRRRRRRRRRRRRRRRRRRRRRRRRRRRRRRRRRRRRRRRRRRRRRRRRRRRRRRRRRRRRRRRRRRRRRRRRRRRRHRRRRRRRRRRRRRRRRRRRRRRRRRRRRRRRRRRRRRRRRRRRRRRRRRRRRRRRRRRRRRRRRRRRRRRRRRLRRRRRRRKRKRRRRRERRRRRRRRKRRRRRRRRRRRRRE
I [ILE  364   ]    0.989 IIIIIIIIIIIIIIIIIIIIIIIIIIIIIIIIIIIIIIIIIIIIIIIIIIIIIIIIIIIIIIIIIIIIIIIIIIIIIIIIIIIIIIVIIIIIIIIIIIIIIIIIIIIIIIIILIIIIIIIIIIIIIIIIIIIIIIIIIIIIIIIIIIIIIIIIIIIIIIIIIIIIIIIIIIIIIIIIIIIIIIIIIIIIIIIIIIIIIII
V [VAL  365   ]    0.967 VVVVVVVVVVVVVVVVVVVVVVVVVVVVVVVVVVVVVVVVVVVVVVVVVVVVVVVVVVVVVVVVVVVVVVVVVVVVVVVVVVVVVVFVVVVVVVVVVVVVVVVVVVVVVVVVTVVVVVVVVVVVVVVVIVVVVIVVVVVVVVVVVVVVVVVLVVVVVVVVVVVVVVVVVVVVVVVVVVVVVVVVVVVVVVVVVVVVVVVV
E [GLU  366   ]    0.885 EEEEEEEEEEEEEEEEEEEEEEEEEEEEEEEEEEEEEEEEEEEEEEEEEEEEEEEEEEEEEEEEEEEEEEEEEEEEEEEEEEEEEEEEEEEEEEEEEEEEEEEEEEEEEEEE-EEEEEEEEEEEEEEEEEEEEEEEEEEEEEEEEEEEEEDEEEEEDEEEELEQEEEEEEDEQEQLEEMQEEEEEEEQEEEQEEEEEQEE
Q [GLN  367   ]    0.755 QQQQQQQQQQEQQQQQQRQQQQQQQQQQQQQQQQQQQQQQQQQQQQQQQQQQQQQQQQQRQQQQQQQQQQQQQQQQQQQQQQQQQQNQQQQQQQQQQQQQQQQQQQQQQQQQLQQQQQQQQQQQQQQQQQQQQQQQQQQQQQQKQKKQKQQKEKQKQQQQKEEEQQEQGQCQEQEEKQEDQEQQQCQEKQQEKQQQQEQK
D [ASP  368   ]    0.781 DDDDDDDDDDDDDDDDDDDDDDDDDDDDDDDDDDDDDDDDDDDDDDDDDDDDDDDDDDDDDDDDDDDDDDDDDDDDDDDDDDDDDDDDDDDDDDDDDDDDDDDYDDDDDDDDDDDDDDDDDDDDDDDDADDDDADDDDDDDDDDDDDDDDDEDDDDDDDDNDDDSSDDHDHDDDDDCDNEDNLDLHDDEDDDDDLLSDLC
T [THR  369   ]    0.697 TTTTTTTTTTTTTTTTTTTTTTTTTTTTTTTTTTTTTTTTCTTATCATTTTTTTTTTATTTTATTTTTTTTTTTTTTTTTTTTTTTTTTTTTTTTTTTTTTTTTTTTTTTTTTTTTTTTTTTTTTTTTITTTTITTTTTTTTTTVTTTTTTNNSTSTTVTGNNNDDTTNTSTNTNNDTNKRNNTNTTNTTTTSTNNNAND
M [MET  370   ]    1.000 MMMMMMMMMMMMMMMMMMMMMMMMMMMMMMMMMMMMMMMMMMMMMMMMMMMMMMMMMMMMMMMMMMMMMMMMMMMMMMMMMMMMMMMMMMMMMMMMMMMMMMMMMMMMMMMMMMMMMMMMMMMMMMMMMMMMMMMMMMMMMMMMMMMMMMMMMMMMMMMMMMMMMMMMMMMMMMMMMMMMMMMMMMMMMMMMMMMMMMMM
P [PRO  371   ]    0.969 PPPPPPPPPPPPPPPPPPPPPPPPPPPPPPPPPPPPPPPPPPPLPPLPPPPPPPPPPPPPPPPPPPPPPPPPPPPPPPPPPPPPPPPPPPPPPPPPPPPPPPPPPPPPPPPPPPPPPPPPPPPPPPPPPPPPPPPPPPPPPPPPPPPPPPPPPPPPPPPPPPPPTTPPPPPPPPPPPPPPPPPPPPPPPPPPPPPPPPPP
P [PRO  372   ]    0.694 PPPPPPPPPPPPPPPPPPPPPPPPPPPPPPPPPPPPPPPPPPPPPPPPPPPPPPPPPPPPPHPPPPPPPHHPPPPHHPHHHPHPPPPPHPPPPPPQHHPPPHPPPPPPPPHPHPHPPHHPPPPHPPPPPPPPPPPPPPHPPPHPTPPPPGKRPPPPKPKHVPPPHHPHKKKPPHPPRPPTPPPHPKPPKKPPTHPPPPPR
K [LYS  373   ]    0.637 KKKKKKKKKKKKKKKKKRKKKKKKKKKKKKKKKKKKKKKKKKKKKKKKKKKKKKKKKKKRKKKKKKKKKKKKKKKKKKKKKKKKKKKKKKKKKKKKKKKKKKKKKKKKKKKKKKKKKKKKKKKKKKKKKKKKKKKKKKKKKKKTKTSKTTRTTPKSVKTKSVTTKKTKTTTKTKTVTKVTCTTKTTKTTTKTTKTTTTTT
G [GLY  374   ]    1.000 GGGGGGGGGGGGGGGGGGGGGGGGGGGGGGGGGGGGGGGGGGGGGGGGGGGGGGGGGGGGGGGGGGGGGGGGGGGGGGGGGGGGGGGGGGGGGGGGGGGGGGGGGGGGGGGGGGGGGGGGGGGGGGGGGGGGGGGGGGGGGGGGGGGGGGGGGGGGGGGGGGGGGGGGGGGGGGGGGGGGGGGGGGGGGGGGGGGGGGGG
V [VAL  375   ]    0.469 VVVVVVVVVVVVVVVIVVVVVVVVVVVVIVVVVVVVVVVVVVVVVVVVVVVVVIVVLVSVIIVIIIIAGIIAIVVSIVIIIIIVMVVIIVIIMIIVIILIIIIVIIIIIIIVIIIIIIIGILISIIVIVVVIVVVILIIIVVIDDQTVDKEEQDVKEVDIEQQEEEEIEEEIEIEQEVDVEDQIEEIEEEVEEIEEQEQE
R [ARG  376   ]    0.980 RRRRRRRRRRRRRRRRRRRRRRRRRRRRRRRRRRRRRRGRRRRRRRRRRRRRRRRRRRRRRRRRRRRRRRRRRRRRRRRRRRRRRRRRRRRRRRRRRRRRRRRRRRRRRRRRRRRRRRRRRRRRRRRRHRRRRHRRRRRRRRRRRRRRRRRRRRRRRRRRRRRRRRRRRRRRRRRRRRRRRRRRRRRRRRRRRRRRRRRR
H [HIS  377   ]    0.783 HHHHHHHHHHHHHHHHHHHHQHQHHHQQHQHHHHHHHHRHHHHQHHQHHHHHQQQQHQQHQHQQQQQQHQQQQHHQQHQQQQHQQHQQQQRQQQRHQQQRQQQHQHQQQQQQQQQQQQQQQQQQQQHQHHHQHHQQQQQQHQQRQQQHRRQQQQHQQHQQQQQQQQQQQQQQQQQQQHQQQQQQQQQQQQHQQQQQQQQQ
T [THR  378   ]    1.000 TTTTTTTTTTTTTTTTTTTTTTTTTTTTTTTTTTTTTTTTTTTTTTTTTTTTTTTTTTTTTTTTTTTTTTTTTTTTTTTTTTTTTTTTTTTTTTTTTTTTTTTTTTTTTTTTTTTTTTTTTTTTTTTTTTTTTTTTTTTTTTTTTTTTTTTTTTTTTTTTTTTTTTTTTTTTTTTTTTTTTTTTTTTTTTTTTTTTTTTT
M [MET  379   ]    0.764 MMMMMMMMMMMMMMMMMMMMMMMMMMMMMVMMMMMMMMMMMMMVMMVMMMMMMMMMMLMMMMLMMMMMMMMMMMMMLMLMLMMMMMMMLMMMMMMMMMMMMMMMMMMMMMLMMMLMMLLMMMMMMMMMMMMMMMMMMMLMMMLLLLLMLMLLLLMLLMLLLLLLLLLLLLLMLLLLLMLLLLLMLLMLLLMLLLLLLLLL
M [MET  380   ]    1.000 MMMMMMMMMMMMMMMMMMMMMMMMMMMMMMMMMMMMMMMMMMMMMMMMMMMMMMMMMMMMMMMMMMMMMMMMMMMMMMMMMMMMMMMMMMMMMMMMMMMMMMMMMMMMMMMMMMMMMMMMMMMMMMMMMMMMMMMMMMMMMMMMMMMMMMMMMMMMMMMMMMMMMMMMMMMMMMMMMMMMMMMMMMMMMMMMMMMMMMMM
F [PHE  381   ]    1.000 FFFFFFFFFFFFFFFFFFFFFFFFFFFFFFFFFFFFFFFFFFFFFFFFFFFFFFFFFFFFFFFFFFFFFFFFFFFFFFFFFFFFFFFFFFFFFFFFFFFFFFFFFFFFFFFFFFFFFFFFFFFFFFFFFFFFFFFFFFFFFFFFFFFFFFFFFFFFFFFFFFFFFFFFFFFFFFFFFFFFFFFFFFFFFFFFFFFFFFFF
S [SER  382   ]    1.000 SSSSSSSSSSSSSSSSSSSSSSSSSSSSSSSSSSSSSSSSSSSSSSSSSSSSSSSSSSSSSSSSSSSSSSSSSSSSSSSSSSSSSSSSSSSSSSSSSSSSSSSSSSSSSSSSSSSSSSSSSSSSSSSSSSSSSSSSSSSSSSSSSSSSSSSSSSSSSSSSSSSSSSSSSSSSSSSSSSSSSSSSSSSSSSSSSSSSSSSS
A [ALA  383   ]    0.980 AAAAAAAAAAAAAAAAAAAAAAAAAAAAAAAAAAAAAAAAAAAAAAAAAAAAAAAAAAAAAAAAAAAAAAAAAAAAAAAAAAAAAAAAAAAAAAAAAAAAAAAAAAAAAAAAAAAAAAAAAAAA-AA-AAAAAAAAAAAAAAAAAAAAAAAAAAAAAAAAAAAAAAAAAAAAAAAAAAAAAAAAAAAAAAAAAAAAAAAA
T [THR  384   ]    0.980 TTTTTTTTTTTTTTTTTTTTTTTTTTTTTTTTTTTTTTTTTTTTTTTTTTTTTTTTTTTTTTTTTTTTTTTTTTTTTTTTTTTTTTTTTTTTTTTTTTTTTTTTTTTTTTTTTTTTTTTTTTTT-TT-TTTTTTTTTTTTTTTTTTTTTTTTTTTTTTTTTTTTTTTTTTTTTTTTTTTTTTTTTTTTTTTTTTTTTTTT
F [PHE  385   ]    0.968 FFFFFFFFFFFFFFFFFFFFFFFFFFFFFFFFFFFFFFFFFFFFFFFFFFFFFFFFFFFFFFFFFFFFFFFFFFFFFFFFFFFFFFFFFFFFFFFFFFFFFFFFFFFFFFFFFFFFFFFFFFFF-FF-FFFFFFFFFFFFFFFFFFSFFFFFFFFFFFFFFFFFFFFFFFFFFFFFFFFFFFFFFFFFFFFFFFFFFFFF
P [PRO  386   ]    0.974 PPPPPPPPPPPPPPPPPPPPPPPPPPPPPPPPPPPPPPSPPPPPPPPPPPPPPPPPPPPPPPPPPPPPPPPPPPPPPPPPPPPPPPPPPPPPPPPPPPPPPPPPPPPPPPPPPPPPPPPPPPPP-PP-PPPPPPPPPPPPPPPPPPPPPPPPPPPPPPPPPPPPPPPPPPPPPPPPPPPPPPPPPPPPPPPPPPPPPPPP
K [LYS  387   ]    0.945 KKKKKKKKKKKKKKKKKKKKKKKKKKKKKKKKKKKKKKKKKKKKKKKKKKKKKKKKKKKKKKKKKKKKKKKKKKKKKKKKKKKKKKKKKKKKKKKKKKKKKKKKKKKKKKKKKKKKKKKKKKKK-KK-NKKKKNKKKKKKKKKKKKKKKKKSKKKKKKKKKKKKKKKKKKKKKKKKKKKKKKKKKKKKSKKKKKKKKKKK
E [GLU  388   ]    0.835 EEEEEEEEEEEEEEEEEEEEEEEEEEEEEGEEEEEEEEEEKEEREKREEEEEEEEEEEEEEEEEEEEEEEEEEEEEEEEEEEEEEEEEEEEEEEEEEEEEEEEEEEEEEEEEEEEEEEEEEEEE-EE-EEEEEEEEEEEEEEEEEEEEEEEPEEEEEEEEEKEEEEEEQEQEEEEKEEKEEEQEQQEEPEEEEEQQQEQE
I [ILE  389   ]    0.974 IIIIIIIIIIIIIIIIIIIIIIIIIIIIIIIIIIIIIIIIIIIIIIIIIIIIIIIIIIIIIIIIIIIIIIIIIIIIIIIIIIIIIIIIIIIIIIIIIIIIIIIIIIIIIIIIIIIIIIIIIIII-II-IIIIIIIIIIIIIIIIIIIIIIIIIIIIIIIIIVIIIIIIIIIIIIIVIIVIMIIIIIIIIIIIIIIIIIII
Q [GLN  390   ]    1.000 QQQQQQQQQQQQQQQQQQQQQQQQQQQQQQQQQQQQQQQQQQQQQQQQQQQQQQQQQQQQQQQQQQQQQQQQQQQQQQQQQQQQQQQQQQQQQQQQQQQQQQQQQQQQQQQQQQQQQQQQQQQQ-QQ-QQQQQQQQQQQQQQQQQQQQQQQQQQQQQQQQQQQQQQQQQQQQQQQQQQQQQQQQQQQQQQQQQQQQQQQQ
M [MET  391   ]    0.638 MMMMMMMMMMMMMMMMMMMMMMMMMMMMMMMMMMMMMMMMMMMMMMMIMMMMIIIIIIIMIIIIIIIIIIIIIMMIIMIIIIIIIMIMIIIIIMIMIIIIIIMMMMMMIMIIIIIIIIIIIIIIIIMIMMMMMMIIIIIIVIIIIMIMIMMMRMMIMMMIIERIIIMIVMVIMIMEMMERVMEIEV-MMMMMMIEEEMEM
L [LEU  392   ]    0.972 LLLLLLLLLLLLLLLLLLLLLLLLLLLLLLLLLLLLLLLLLLLLLLLLLLLLLLLLLLLLLLLLLLLLLLLLLLLLLLLLLLLLLLLLLLLLLLLLLLLLLLLLLLLLLLLLLLLLLLLLLLLLLLLLCLLLLCLLLLLLLLLLLLLLLLLLLLLLLLLLLLLLLLLLLLLLLLLLLLLLLLLLLL-LLLLLLLLLLLLL
A [ALA  393   ]    0.980 AAAAAAAAAAAAAAAAAAAAAAAAAAAAAAAAAAAAAAAAAAAAAAAAAAAAAAAAAAAAAAAAAAAAAAAAAAAAAAAAAAAAAAAAAAAAAAAAAAAAAAAAAAAAAAAAAAAAAAAAAAAAAAAAGAAAAGAAAAAAVAAAAAAAAAAAAAAAAAAAAAAAAAAAAAAAAAAAAAAAAAAAAA-AAAAAAAAAAAAA
R [ARG  394   ]    0.830 RRRRRRRRRRRRRRRRRRRRRCRRRRCRRRRRRRRRRRRRRRRRRRRCRRRRRRRRRRRRRRRRRRRRRRRRRRRRRRRRRRRRRRRRRRRRRRRRRRRRRRRRRRRRRRRRRRRRRRRRRRRRRRRRNRRRRNRRRRRRARRRRRRRRRTRQRRRRRRRRRQRRRRRQRQRRRRRRRRQRRSRSQ-RRRRRKRSSSRSR
D [ASP  395   ]    0.964 DDDDDDDDDDDDDDDDDDDDDDDDDDDDDDDDDDDDDDDDDDDDDDDDDDDDDDDDDDDDDDDDDDDDDDDDDDDDDDDDDDDDDDDDDDDDDDDDDDDDDDDDDDDDDDDDDDDDDDDDDDDDDDDDDDDDDDDDDDDDNDDDDDDDDDDDDDDDDDDDDKDDDDDDDDDDDDDKDDRDDDDDDD-DDDDDDDDDDDDD
F [PHE  396   ]    0.980 FFFFFFFFFFFFFFFFFFFFFFFFFFFFFFFFFFFFFFFFFFFFFFFFFFFFFFFFFFFFFFFFFFFFFFFFFFFFFFFFFFFFFFFFFFFFFFFFFFFFFFFFFFFFFFFFFFFFFFFFFFFF-FF-FFFFFFFFFFFFFFFFFFFFFFFFFFFFFFFFFFFFFFFFFFFFFFFFFFFFFFFFFF-FFFFFFFFFFFFF
L [LEU  397   ]    0.975 LLLLLLLLLLLLLLLLLLLLLLLLLLLLLLLLLLLLLLLLLLLLLLLLLLLLLLLLLLLLLLLLLLLLLLLLLLLLLLLLLLLLLLLLLLLLLLLLLLLLLLLLLLLLLLLLLLLLLLLLLLLL-LL-LLLLLLLLLLLLILLLLLLLLLLLLLLLLLLLLLLLLLLLLLLLLLLLLLLLLLLLLL-LLLLLLLLLLLLL
D [ASP  398   ]    0.623 DDDDDDDDDDDDDDDDDDDDDDDDDDDDDDDDDDDDDDDDDDDDDDDDDDDDDEDDEDEDEEDEEEEEDEEEEDDEEDEEEEEEEDEEEEEEEEEDEEDEEEEDEDEEEEEEEEEEEEEEEEEE-ED-NDDEDNEEEEEE-EEHEDDDHDDDDDDDVDHEEDDSNNSEHEYESESDDDDEDHSESH-SDEDSHESSSSSD
E [GLU  399   ]    0.654 EEEEEEEEEEEEEEEEEEEEEEEEEEEEEEEEEEEEEEEEEEEEEEEEEEEEEDEEEEEEDDEDDDDEEEEEDEEDDEDEDEDDDEDDDDDDDDDEEEEDEEDEDEDDEDDEEEDDDDDEDEED-EE-KEEDEKEEDEDE-EDNDNNENNNNNNENNEDDNNNNNNNDNNNENDNNNENNNDNENNENNNENDDNNNNNN
Y [TYR  400   ]    1.000 YYYYYYYYYYYYYYYYYYYYYYYYYYYYYYYYYYYYYYYYYYYYYYYYYYYYYYYYYYYYYYYYYYYYYYYYYYYYYYYYYYYYYYYYYYYYYYYYYYYYYYYYYYYYYYYYYYYYYYYYYYYYYYYYYYYYYYYYYYYYYYYYYYYYYYYYYYYYYYYYYYYYYYYYYYYYYYYYYYYYYYYYYYYYYYYYYYYYYYYY
I [ILE  401   ]    0.970 IIIIIIIIIIIIIIIIIIIIIIIIIIIIIIIIIIIIIIIIIIIIIIIIIIIIIIIIIIIIIIIIIIIIIIIIIIIIIIIIIIIIIIIIIIIIIIIIIIIIIIIIIIIIIIIIIIIIIIIIIIIIIIIIIIIIIIIIIIIILIIIIIIIIIIIIIIIIIIIVIIIIIIIVIVIIIIIIIIIIIIIIVIIIIIIIIIIIIII
F [PHE  402   ]    1.000 FFFFFFFFFFFFFFFFFFFFFFFFFFFFFFFFFFFFFFFFFFFFFFFFFFFFFFFFFFFFFFFFFFFFFFFFFFFFFFFFFFFFFFFFFFFFFFFFFFFFFFFFFFFFFFFFFFFFFFFFFFFFFFFFFFFFFFFFFFFFFFFFFFFFFFFFFFFFFFFFFFFFFFFFFFFFFFFFFFFFFFFFFFFFFFFFFFFFFFFF
L [LEU  403   ]    0.995 LLLLLLLLLLLLLLLLLLLLLLLLLLLLLLLLLLLLLLLLLLLLLLLLLLLLLLLLLLLLLLLLLLLLLLLLLLLLLLLLLLLLLLLLLLLLLLLLLLLLLLLLLLLLLLLLLLLLLLLLLLLLLLLLLLLLLLLLLLLLILLLLLLLLLLLLLLLLLLLLLLLLLLLLLLLLLLLLLLLLLLLLLLLLLLLLLLLLLLL
A [ALA  404   ]    0.991 AAAAAAAAAAAAAAAAAAAAAAAAAAAAAAAAAAAAAAAAAAAAAAAAAAAAAAAAAAAAAAAAAAAAAAAAAAAAAAAAAAAAAAAAAAAAAAAAAAAAAAAAAAAAAAAAAAAAAAAAAAAAAAAAAAAAAAAAAAAA-AAAAAAAAAAAAAAAAAAAAAAAAAAAAAAAAAAAAAAAATAAAAAAAAAAAAAAAAAA
V [VAL  405   ]    0.972 VVVVVVVVVVVVVVVVVVVVVVVVVVVVVVVVVVVVVVVVVVVVVVVVVVVVVVVVVVVVVVVVVVVVVVVVVVVVVVVVVVVVVVVVVVVVVVVVVVVVVVVVVVVVVVVVVVVVVVVVVVVVVVVVIVVVVIVVVVVV-VVVVIVVVVVVVIVVVVVVVVVVVVVVVVVVVVVVVVVVVIVVVVVVVVVVVVVVVVVV
G [GLY  406   ]    1.000 GGGGGGGGGGGGGGGGGGGGGGGGGGGGGGGGGGGGGGGGGGGGGGGGGGGGGGGGGGGGGGGGGGGGGGGGGGGGGGGGGGGGGGGGGGGGGGGGGGGGGGGGGGGGGGGGGGGGGGGGGGGGGGGGGGGGGGGGGGGG-GGGGGGGGGGGGGGGGGGGGGGGGGGGGGGGGGGGGGGGGGGGGGGGGGGGGGGGGGGG
R [ARG  407   ]    0.976 RRRRRRRRRRRRRRRRRRRRRRRRRRRRRRRRRRRRRRRRRRRRRRRRRRRRRRRRRRRRRRRRRRRRRRRRRRRRRRRRRRRRRRRRRRRRRRRRRRRRRRRRRRRRRRRRRRRRRRRRRRRRHRRHRRRRNRRRRRRR-RRRRRRRRRKRRRRRRRRRRRRRRRRRRRRRRRRRRRRRRRRRRRRRRRRRRRRRRRRR
V [VAL  408   ]    0.986 VVVVVVVVVVVVVVVVVVVVVVVVVVVVVVVVVVVVVVEVVVVVVVVVVVVVVVVVVVVVVVVVVVVVVVVVVVVVVVVVVVVVVVVVVVVVVVVVVVVVVVVVVVVVVVVVVVVVVVVVVVVVVVVVVVVVLVVVVVVV-VVVVVVVVVVVVVVVVVVVVVVVVVVVVVVVVVVVVVVVVVVVVVVVVVVVVVVVVVVV
G [GLY  409   ]    0.985 GGGGGGGGGGGGGGGGGGGGGGGGGGGGGGGGGGGGGGGGGGGGGGGGGGGGGGGGGGGGGGGGGGGGGGGGGGGGGGGGGGGGGGGGGGGGGGGGGGGGGGGGGGGGGGGGGGGGGGGGGGGGGGGGDGGGGDGGGGGG-GGGGGGGGGGGGGGGGGGGGGGGGGGGGGGGGGGGGGGGGGGGGGGGGGGGGGGGGGGG
S [SER  410   ]    0.964 SSSSSSSSSSSSSSSSSSSSSSSSSSSSSSSSSSSSSSSSSSSSSSSSSSSSSSSSSSSSSSSSSSSSSSSSSSSSSSSSSSSSSSSSSSSSSSSSSSSSSSSSSSSSSSSSSSSSSSSSSSSSSSSSSLLSLSSSSSSS-SSSSSSSSSASSSSSSSSSSSSSSSSSSSSSSSSSSSSSSSSSSSSSSSSSSSSSSSSS
T [THR  411   ]    0.945 TTTTTTTTTTTTTTTT-TTTTTTTTTTTTTTTTTTTTTTTTTTTTTTTTTTTTTTTTTTTTTTTTTTTTTTTTTTTTTTTTTTTTTTTTTTTTTTTTTTTTTTTTTTTTTTTTTTTTTTTTTTTTTTTSAATASTTTTTT-TTTATTTTTPTTTTTTTTTTTTTTTTTTTTTTTTTTTTTTTTTTTTTTTTTTTTTTTTT
S [SER  412   ]    0.963 SSSSSSSSSSSSSSSS-SSSSSSSSSSSSSSSSSSSSSSSSSSSSSSSSSSSSSSSSSSSSSSSSSSSSSSSSSSSSSSSSSSSSSSSSSSSSSSSSSSSSSSSSSSSSSSSSSSSSSSSSSSSSSSSSTTSTSSSSSSS-SSSSSSSSSCSSSSSSSSSSSSSSSSSSSSSSSSSSSSSSSSSSSSSSSSSSSSSSSSS
E [GLU  413   ]    0.931 EEEEEEEEEEEEEEEE-EEEEEEEEEEEEEEEEEEEEEEEEEEEEEEEEEEEEEEEEEEEEEEEEEEEEEEEEEEEEEEEEEEEEEEEEEEEEEEEEEEEEEEEEEEEEEEEEEEEEEEEEEEEEEEEESSESEEEEEEE-EEEEEEEEDEEEEEEE-QEEEEETTEEEEEEEEEEEEEEEEEEEEEEEEEEEEEEEEEE
N [ASN  414   ]    0.963 NNNNNNNNNNNNNNNN-NNNNNNNNNNNNNNNNNNNNNNNNNNNNNNNNNNNNNNNNNNNNNNNNNNNNNNNNNNNNNNNNNNNNNNNNNNNNNNNNNNNNNNNNNNNNNNNNNNNNNNNNNNNNNNNNFFNFNNNNNNN-NNNNNNNNNNNNNNNN-NNNNNNNNNNNNNNNNNNNNNNNNNNNNNNNNNNNNNNNNNN
I [ILE  415   ]    0.964 IIIIIIIIIIIIIIII-IIIIIIIIIIIIIIIIIIIIIIIIIIIIIIIIIIIIIIIIIIIIIIIIIIIIIIIIIIIIIIIIIIIIIIIIIIIIIIIIIIIIIIIIIIIIIIIIIIIIIIIIIIIIIIIIFFIFIIIIIII-IIIIIIIIIVIIIIII-IIIIIIIIIIIIIIIIIIIIIIIIIIIIIIIIIIIIIIIIII
T [THR  416   ]    0.961 TTTTTTTTTTTTTTTT-TTTTTTTTTTTTTTTTTTTTTTTTTTITTITTTTTTTTTTTTTTTTTTTTTTTTTTTTTTTTTTTTTTTTTTTTTTTTTTTTTTTTTTTTTTTTTTTTTTTTTTTTTTTTTTNNTNTTTTTTT-TTTTTTTTTTTTTTTT-TTTTTTTTTTTTTTTTTTTTTTTTTTTTTTTTTTTTTTTTTT
Q [GLN  417   ]    0.974 QQQQQQQQQQQQQQQQ-QQQQQQQQQQQQQQQQQQQQQQQQQQQQQQQQQQQQQQQQQQQQQQQQQQQQQQQQQQQQQQQQQQQQQQQQQQQQQQQQQQQQQQQQQQQQQQQQQQQQQQQQQQQQQQQQEEQEQQQQQQQ-QQQQQQQQQQQQQQQQ-QQQQQQQQQQQQQQQQQQQQQQQQQQQQQQQQQQQQQQQQQQ
K [LYS  418   ]    0.896 KKKKKKKKKKKKKKKK-KKKKKKKKKKKKKKKKKKKKKKKKKKRKKRKKKKKKKKKKKKKKKKKKKKKKKKKKKKKKKKKKKKKKKKKKKKKKKKKKKKKKKKKKKKKKKKKKKKKKKKKKKKKKKKKKRRKRKKKKKKK-KKKKKKKKKKKKKKKK-KKKKKKKKKKKKKKKKKKKKKRKKTKTKKKKKKKKKTTTKTK
V [VAL  419   ]    0.842 VVVVVVVVVVVVVVVV-VVVVVVVVVVVVVVVVVVVVVVVVVVVVVVVVVVVVVVVVVVVVVVVVVVVVVVVVVVVVVVVVVVVVVVVVVVVVVVVVVVVVVVVVVVVVVVVVVVVVVVVVVVVVVVVVNNVNVVVVVVV-VVVVIVVVVVVIIVVT-VVVVIIVVIVVIVVIVIVVVIVIIIVIVVIVIVIVVIIIIIV
V [VAL  420   ]    0.912 VVVVVVVVVVVVVVVV-VVVVVVVVVIVVVVVVVVVVVVVVVVIVVIVVVVVVVVVVVVVVVVVVVVVVVVVVVVVVVVVVVVVVVVVVVVVVVVVVVVVVVVVVVVVVVVVVVVVVVVVVVVVVVVVVIIVIVVVVVVV-VVVVVVVVVIVVVVVV-VVVVVVVVVVVVVVVVVVVVVVVVLVLVVVVVVVVVLLLVLV
W [TRP  421   ]    0.951 WWWWWWWWWWWWWWWW-WWWWWWWWWWWWWWWWWWWWWWWWWWWWWWWWWWWWWWWWWWWWWWWWWWWWWWWWWWWWWWWWWWWWWWWWWWWWWWWWWWWWWWWWWWWWWWWWWWWWWWWWWWWWWWWWNNWNWWWWWWW-WWWWWWWWWWWWWWWW-WWWWWWWWWWWWWWWWWWWWWYWWWWWWWWWWWWWWWWWWWW
V [VAL  422   ]    0.979 VVVVVVVVVVVVVVVV-VVVVVVVVVVVVVVVVVVVVVVVVVVVVVVVVVVVVVVVVVVVVVVVVVVVVVVVVVVVVVVVVVVVVVVVVVVVVVVVVVVVVVVVVVVVVVVVVVVVVVVVVVVVVVVVVIIVIVVVVVVV-VVVVVVVVVVVVVVVV-VVVVVVVVVVVVVVVVVVVVVVVVVVVVVVVVVVVVVVVVVV
E [GLU  423   ]    0.803 EEEEEEEEEEEEEEEE-EEEEDEEEEEEEEEEEEEEEEEEEEEEEEEEEEEEEEEEEEEEEEEEEEEEEEEEEEEEEEEEEEEEEEEEEEEEEEEEEEEEEEEEEEEEEEEEEEEEEEEEEEEEEEEEETTETEEEEEEE-EEEEEEEEDDESEEED-DEEESEDDEEEEEEEEEEEEDPDEYEYEEEEEEEEEYYYEYE
E [GLU  424   ]    0.871 EEEEEEEEEEEEEDEE-EEEEEEEEEEEEDEEEEEEEEDEDEEDEDDEEEEEEEEEEEEEEEEEEEEEEEEEDDEEEEEEEDEEEEDEEEEDEDEEEEEEEEEEDDDDDEEEEDEEEEEEDEDEEDDEEKKDKEEDEDED-EEEEEEDEEEEEDEEE-XEEEEEEEEEEEEDEEEEEEEEEEEEEEDEEEEEEEEEEEEE
S [SER  425   ]    0.393 SSSSSLSSSSSSPLAS-ASLMMMSSSLMSLSLLSSSSSLSLSSLPLLALSSSMTMMSLNATSLNLTSSASSNNISSSSSSSGSNLPGGSNTNLGTASSNTSSGLGLGGGGSSSGSLLSSNTNGSNGINSDDGDSSGSGSG-SSPMNGLPQEHDRASS-CSNHDHEEHSQHQGHSHHHSIECSQSPSGHHHLHESPPQHPH
D [ASP  426   ]    0.912 DDDDDDDDDDDDDDDD-DDDDDDDDDDDDDDDDDDDDDDDDDDDDDDDDDDDDDDDDDDDDDDDDDDDDDDDDDDDDDDDDDDDDDDDDDDDDDDDDDDDDDDDDDDDDDDDDDDDDDDDDDDDDDDDD--D-DDDDDDD-DDDDEDDDDDDDNDED-DDEDDDEEDDDDDDDDDDDDDDDDDDDHDDDDDDEDDDDDDD
K [LYS  427   ]    0.966 KKKKKKKKKKKKKKKK-KKKKKKKKKKKKKKKKKKKKKKKKKKKKKKKKKKKKKKKKKKKKKKKKKKKKKKKKKKKKKKKKKKKKKKKKKKKKKKKKKKKKKKKKKKKKKKKKKKKKKKKKKKKKKKKK--K-KKKKKKK-KKKKKKKKKKKKKKKK-KKKKKKKKKKKKKKKKKKKKKKKKKKKKKKKKKKKKKKKKKK
R [ARG  428   ]    0.923 RRRRRRRRRRRRRRRR-RRRRRRRRRRRRRRRRRRRRRWRRRRRRRRRRRRRRRRRRRRRRRRRRRRRRRRRRRRRRRRRRRRRRRRRRRRRRRRRRRRRRRRRRRRRRRRRRRRRRRRRRRRRRRRRQ--R-QRRRRRR-RRRRRRRRRRRRRRRR-RRRRRRHHRRRRRRRRRRRRRRRKRRRRRRRRRRRRRRRRRR
S [SER  429   ]    0.943 SSSSSSSSSSSSSSSS-SSSSSSSSSSSSSSSSSSSSSSSSSSSSSSSSSSSSSSSSSSSSSSSSSSSSSSSSSSSSSSSSSSSSSSSSSSSSSSSSSSSSSSSSSSSSSSSSSSSSSSSSSSSSSSSS--S-SSSSSSS-SSSSASSSSSSSSSSS-SSSSSSKKSSSSSSSSSSESSSSSSSSSSSSSSSSSSSSSSE
F [PHE  430   ]    0.913 FFFFFFFFFFFFFFFF-FFFFFFFFFCFFFFFFFFFFFFFFFFFFFFFFFFFFFFFFFFFFFFFFFFFFFFFFFFFFFFFFFFFFFFFFFFFFFFFFFFFFFFFFFFFFFFFFFFFFFFFFFFFFFFFF--F-FFFFFFF-FFFFFFFFFFFFYFFF-FFFFFYFFYFFFFFYFYFFFFFFFYFYFFYFFFYSFYYYYYF
L [LEU  431   ]    1.000 LLLLLLLLLLLLLLLL-LLLLLLLLLLLLLLLLLLLLLLLLLLLLLLLLLLLLLLLLLLLLLLLLLLLLLLLLLLLLLLLLLLLLLLLLLLLLLLLLLLLLLLLLLLLLLLLLLLLLLLLLLLLLLLLLLLLLLLLLLLL-LLLLLL-LLLLLLLLL-LLLLLLLLLLLLLLLLLLLLLLLLLLLLLLLLLLLLLLLLLL
L [LEU  432   ]    1.000 LLLLLLLLLLLLLLLL-LLLLLLLLLLLLLLLLLLLLLLLLLLLLLLLLLLLLLLLLLLLLLLLLLLLLLLLLLLLLLLLLLLLLLLLLLLLLLLLLLLLLLLLLLLLLLLLLLLLLLLLLLLLLLLLLLLLLLLLLLLL-LLLLLL-LLLLLLLLL-LLLLLLLLLLLLLLLLLLLLLLLLLLLLLLLLLLLLLLLLLL
D [ASP  433   ]    1.000 DDDDDDDDDDDDDDDD-DDDDDDDDDDDDDDDDDDDDDDDDDDDDDDDDDDDDDDDDDDDDDDDDDDDDDDDDDDDDDDDDDDDDDDDDDDDDDDDDDDDDDDDDDDDDDDDDDDDDDDDDDDDDDDDDDDDDDDDDDDD-DDDDDD-DDDDDDDDD-DDDDDDDDDDDDDDDDDDDDDDDDDDDDDDDDDDDDDDDDDD
L [LEU  434   ]    0.959 LLLLLLLLLLLLLILL-LLLLLLLLLVLLLLLLLLLLLLLLLLLLLLLLLLLLLLLLLLLLLLLLLLLLLLLLLLLLLLLLLLLLLLLLLLLLLLLLLLLLLLLLLLLLLLLLLLLLLLLLLLLLLLLLLLLLLLLLLLL-LLLLLL-LLLLILLLL-LLLLILLLLLLLLLLLLLLLLIILLLLLLLLLLLLLLLLLLL
L [LEU  435   ]    0.960 LLLLLLLLLLLLLLLL-LLLLLLLLLLLLLLLLLLLLLLLLLLLLLLLLLLLLLLLLLLLLLLLLLLLLLLLLLLLLLLLLLLLLLLLLLLLLLLLLLLLLLLLLLLLLLLLLLLLLLLLLLLLLLLLLLLLLLLLLLLL-LLLLLL-LLLLLLLIL-LLILLLVVLLLLLLLLLLLLLLLLLLLLLLLLLLILLLLLLL
N [ASN  436   ]    0.637 NNNNNNNNNNNNNGNN-NNNNCNNNNVNNGNNNNNNNNWNGNNENGENNNNNNNNNNNNNNSNNNNSNNSSNNNNSSNSSSNSNNNNNSNNNNNNNSSNNSSNSNGNNNNSNSNSNNSSNNNNSNNNNN--N-NNNNNSN-NSNNEN-NNGNNNNNS-NSNNNQNNQSNNNNQSQNNNNADDSSSNNQNNNQASSSSQSN
A [ALA  437   ]    0.886 AAAAAAAAAAAAAAAA-AAAAAAAAATAAAAAAAAAAAAAAAAAAAAAAAAAAAAAAAAAAAAAAAAAAAAAAAAAAAAAAAAAAAAAAAAAAAAAAAAAAAAAAAAAAAAAAAAAAAAAAAAAAAAAA--A-AAAAAAA-AAAAAA-AAAAAAAAA-AAAAAAAAAAAAAAAAAAAAVAAASASAAAAAAASASSSASA
T [THR  438   ]    0.712 TTTTTTTTTTTTTTTT-TTTTTTTTTTTTTTTTTTTTTTTTTTTTTTTTTTTTTTTTTTTTTTTTTTTTTTTTTTTTTTTTTTTTTTTTTTTTTTTTTTTTTTTTTTTTTTTTTTTTTTTTTTTTTTTT--T-TTTTTTT-TTSTAA-STTAATTAS-STSAASTTSTSSSTSTSASTATSAITISTSASTSNTIIISIS
G [GLY  439   ]    0.765 GGGGGGGGGGGGGGGG-GGGGGGGGGGGGGGGGGGGGGGGGGGGGGGGGGGGGGGGGGGGGGGGGGGGGGGGGGGGGGGGGGGGGGGGGGGGGGGGGGGGGGGGGGGGGGGGGGGGGGGGVGGGGGGGG--G-GGGGGGG-GGGGRG-GGGSGPGGG-AGGGGNDDSGNGNGNGNGGGAGAGSGSNGNSGGSGGSSSNTG
K [LYS  440   ]    0.605 KKKKKKKKKKKKKSKKKRKRKKKFKKKKKRKKKKKKKKRKRKKRKRRKKKKKKKKKKKKRKKKKKKKKKKKKKKKKKKKKKKKKKKKKKKKKKKKKKKKKKKKKKRKKKKKKKKKKKKKKKKKKKKKKK--K-KKKKKKK-KKPREP-PKPALAKPP-PKPSLASSAKEHDKAKASPKAESLKKKEKAAHKAPKKKKAKP
D [ASP  441   ]    0.784 DDDDDDDDDDNDDDDDDNDDDDDTDDDDDDDDDDDDDDDDDDDDDDDDDDDDDDDDDDDNDDDDDDDDDDDDDDDDDDDDDNDDDDEEDDDDDEDDDDDDDDEDEDEENEDDDNDDDDDDEENDENDED--E-DDNDNDN-DDDDEE-DDEEDEDEE-DDEDDEKKEDDEDNEDEDDDDEGNDDDDNEEEDEDDDDDEDD
S [SER  442   ]    0.884 SSSSSSSSSSSSSSSSSSSSSSSDSSSSSSSSSSSSSSSSSSSSSSSSSSSSSSSSSSSSSSSSSSSSSSSSSSSSSSSSSSSSSSSSSSSSSSSSSSSSSSSSSSSSSSSSSSSSSSSSASSSSSSSA--S-ASSSSSS-SSSSSA-SSSSSSSSS-TSSSSSSSSSQQQSSSSSSSSSASSSSQSSSQSSASSSSSSS
L [LEU  443   ]    1.000 LLLLLLLLLLLLLLLLLLLLLLLLLLLLLLLLLLLLLLLLLLLLLLLLLLLLLLLLLLLLLLLLLLLLLLLLLLLLLLLLLLLLLLLLLLLLLLLLLLLLLLLLLLLLLLLLLLLLLLLLLLLLLLLLL--L-LLLLLLL-LLLLLL-LLLLLLLLL-LLLLLLLLLLLLLLLLLLLLLLLLLLLLLLLLLLLLLLLLLL
T [THR  444   ]    0.949 TTTTTTTTTTTTTTTTTTTTTTTSTTTTTTTTTTTTTTTTITTITIITTTTTTTTTTTTTTTTTTTTTTTTTTTTTTTTTTTTTTTTTTTTTTTTTTTTTTTTITTTTTTTTTTTTTTTTTTTTTTTTT--T-TTTTTTT-TTTTTT-TTTTTITTT-TTTTTTTTTTTTTTTTTTTTTTITTTTTTTTTTTTTTTTTTT
L [LEU  445   ]    0.996 LLLLLLLLLLLLLLLLLLLLLLLVLLLLLLLLLLLLLLLLLLLLLLLLLLLLLLLLLLLLLLLLLLLLLLLLLLLLLLLLLLLLLLLLLLLLLLLLLLLLLLLLLLLLLLLLLLLLLLLLLLLLLLLLL--L-LLLLLLL-LLLLLL-LLLLLLLLL-LLLLLLLLLLLLLLLLLLLLLLLLLLLLLLLLLLLLLLLLLL
V [VAL  446   ]    0.893 VVVVVVVVVVVVVVVVVVVVVVV-VVVVVVVVVVVVVVVVVVVVVVVVVVVVVVVVVVVVVVVVVVVVVVVVVVVVVVVVVVVVVVVVVVVVVVVVVVVVVVVVVVVVVVVVVVVVVVVVVVVVVVVVV--V-VVVVVVV-VVVVVT-VTVVVVVVV-VVTTVVIIVVVVVVVVVTVVVVVVIVIVVVVVVVVVIIIVIV
F [PHE  447   ]    0.989 FFFFFFFFFFFFFFFFFFFFFFF-FFFFFFFFFFFFFF-FFFFFFFFFFFFFFFFFFFFFFFFFFFFFFFFFFFFFFFFFFFFFFFFFFFFFFFFFFFFFFFFFFFFFFFFFFFFFFFFFFFFFFFFFF--F-FFFFFFF-FFFFFF-FFFFFFFFF-FFFFFFFFFFFFFFFFFFFFFFFFFFFFFFFFFFFFFFFFFF
V [VAL  448   ]    0.954 VVVVVVVVVVVVVVVVVVVVVVVCVVVVVVVVVVVVVV-VVVVVVVVVVVVVVVVVVVVVVVVVVVVVVVVVVVVVVVVVVVVVVVVVVVVVVVVVVVVVVVVVVVVVVVVVVVVVVVVVVVVVVVVVVVVVVVVVVVVV-VVVVVV-VVVVVVVVV-VVLVVVTTVVVVVVVVVVVVVVVVVVVVVVVVVVVVVVVVVV
E [GLU  449   ]    0.969 EEEEEEEEEEEEEEEEEEEEEEEGEEEEEEEEEEEEEE-EVEEEEVEEEEEEEEEEEEEEEEEEEEEEEEEEEEEEEEEEEEEEEEEEEEEEEEEEEEEEEEEEEEEEEEEEEEEEEEEEEEEEEEEEEEEEEEEEEEEE-EEEEEE-EEEEEEEEE-EEEEEEEEEEEEEEEEEEEEEEEEEEEEEEEEEEEEEEEEEE
T [THR  450   ]    0.966 TTTTTTTTTTTTTTTTTTTTTTTDTTTTTTTTTTTTTT-TTTTTTTTTTTTTTTTTTTTTTTTTTTTTTTTTTTTTTTTTTTTTTTTTTTTTTTTTTTTTTTTTTTTTTTTTTTTTTTTTTTTTTTTTTAATATTTTTTT-TTTTTT-TTTTTTTTT-TTTTTTTTTTTTTTTTTTTTTTTTTTTTTTTTTTTTTTTTTT
K [LYS  451   ]    0.985 KKKKKKKKKKKKKKKKKKKKKKKQKKKKKKKKKKKKKK-KKKKKKKKKKKKKKKKKKKKKKKKKKKKKKKKKKKKKKKKKKKKKKKKKKKKKKKKKKKKKKKKKKKKKKKKKKKKKKKKKKKKKKKKKKKKKKKKKKKKK-KKKKKK-KKKKKKKKK-KKKKKKKKKKKKKKKKKKKKKKKKKKKKKKKKKKKKKKKKKK
K [LYS  452   ]    0.955 KKKKKKKKKKKKKKKKKKKKKKKKKKKKKKKKKKKKKK-KKKKKKKKRKKKKKKKKKKKKKKKKKKKKKKKKKKKKKKKKKKKKKKKKKKKKKKKKKKKKKKKKKKKKKKKKKKKKKKKKKKKKKKKKKQQKQKKKKKKK-KKKKKK-KKKKKKKKK-KKKKKKKKKKKRKKKKKKRKKKKKKKKKKKKRKKKKKKKKKR
G [GLY  453   ]    0.948 GGGGGGGGGGGGGGGGGGGGGGGGGGGGGGGGGGGGGG-GEGGGGEGGGGGGGGGGGGGGGGGGGGGGGGGGGGGGGGGGGGGGGGGGGGGGGGGGGGGGGGGGGGGGGGGGGGGGGGGGGGGGGGGGGEEGEGGGGGGG-GGGGGG-GGGGGGGGG-NGGGGGGGGGGGGGGGGGGGGGSGGGGGGGGGGGGGGGGGGG
A [ALA  454   ]    0.945 AAAAAAAAAAAAAAAAAAAAAAAAAAAAAAAAAAAAAA-AVAAAAVAAAAAAAAAAAAAAAAAAAAAAAAAAAAAAAAAAAAAAAAAAAAAAAAAAAAAAAAAAAAAAAAAAAAAAAAAAAAAAAAAAAVVAVAAAAAAA-AAAAAA-AAAAAAAAA-CAAAAAAAAAAAAAAAAAAAAACAAAAAAAAAAAAAAAAAAA
D [ASP  455   ]    0.973 DDDDDDDDDDDDDDDDDDDDDDDDDDDDDDDDDDDDDDDDDDDDDDDDDDDDDDDDDDDDDDDDDDDDDDDDDDDDDDDDDDDDDDDDDDDDDDDDDDDDDDDDDDDDDDDDDDDDDDDDDDDDDDDDDPPDPDDDDDDD-DDDDDD-DDDDDDDDD-DDDDDDDDDDDDDDDDDDDDDDDDDDDDDDDDDDDDDDDDDD
S [SER  456   ]    0.640 SSSSSSSSSSSSSSSSSSASASASSACASSSAASAASASSSAASASSSSSSSAAAAAAASAAAAAAAAAAAAASSAASAAAAAASSAAAAAASAASAAAAAAASASAAAAAAAAAAAAAAASAAAASASSSASSAAAAAA-AAAASA-ASASASAAA-AAASAMAAMAQAQAMAMSASASAYAASQAMSAAMAASSAMSA
L [LEU  457   ]    1.000 LLLLLLLLLLLLLLLLLLLLLLLLLLLLLLLLLLLLLLLLLLLLLLLLLLLLLLLLLLLLLLLLLLLLLLLLLLLLLLLLLLLLLLLLLLLLLLLLLLLLLLLLLLLLLLLLLLLLLLLLLLLLLLLLLLLLLLLLLLLL-LLLLLL-LLLLLLLLL-LLLLLLLLLLLLLLLLLLLLLLLLLLLLLLLLLLLLLLLLLL
E [GLU  458   ]    0.943 EEEEEEEEEEEEEEEEEEEEEEEEEEEEEEEEEEEEEEEEEEEEEEEEEEEGEEEEEEEEEEEEEEEEEEEEEEEEEEEEEEEEEEEEEEEEEEEEEEEEEEEEEEEEEEEEEEEEEEEEEEEEEEEEEEEEEEEEEEEE-EEDQEE-DEEEEEEEE-DEEEEEDDEEEEEEEEEEEEEEDDEEEEEEEEEEDEEEEEEE
D [ASP  459   ]    0.749 DDDDDDDDDDDDDDDDDDDNDDDDDDDDDDDDDDDDDDDDEDDDDEDDNDDDDDDDDDDDDDDDDDDDDDDDDDDDDDDDDDDDDDDDDDDDDDDDDDDDDDDDDDDDDDDDDDDDDDDDDDDDDDDDDNNDNDDDDDDD-DDNGDD-NADEEEDVD-NDEHEEEEEDDEDDEDEHQDTDDDEDEEDEEEDEYDEEEEEQ
F [PHE  460   ]    0.915 FFFFFFFFFFFFFFFFFFFFFFFFFFFFFFFFFFFFFFFFFFFFFFFFFFFFFFFFFFFFFFFFFFFFFFFFFFFFFFFFFFFFFFFFFFFFFFFFFFFFFFFFFFFFFFFFFFFFFFFFFFFFFFFFFMMFMFFFFFFF-FFFFYF-FFYFFFFFY-FFFFFYFFYFFFFFYFYFFFFFYYFFFYFYFFFYFFFFFYFF
L [LEU  461   ]    0.975 LLLLLLLLLLLLLLLLLLLLLLLLLLLLLLLLLLLLLLLLLLLLLLLLLLLLLLLLLLLLLLLLLLLLLLLLLLLLLLLLLLLLLLLLLLLLLLLLLLLLLLLLLLLLLLLLLLLLLLLLLLLLLLLLLAALALLLLLLL-LLLLLL-LLLLLLLLL-LLLLLLLLLLLLLLLLLLLLLLLLLLLLLLLLLLLLLLLLLL
Y [TYR  462   ]    0.801 YYYYYYYYYYYYYYYYYYYFYYYYYYHYYYYYYYYYYYYYYYYHYYHYFYYYYYYYYYYYYYYYYYYYYYYYYYYYYYYYYYYYYYYYYYYYYYYYYYYYYYYYYYYYYYYYYYYYYYYYYYYYYYYYYYYYYYYYYYYY-YYYCYI-YYYHYYYTY-YYQMYAYYHYYYAYAYAMFYYFYYYYYDYAHYYHYYYYYHYF
H [HIS  463   ]    0.552 HHHHRHHHHHHHHHHHHNHQHHHHHHHHHHHHHHHHHHHHHHHRHHRRQHHHHRHHRRRNHRRRRHRRHRRRRHHRRHRRRRRRRHHRRRRRRRRHRRRRRRRHRHRRRRRRRRRRRRRRHRRRHRHHHEEREHRRRRRR-RRNSRV-NSGNRSHRN-TRKKRSTTQRARGRSRSKRHRRNKQRQGRTMRHQKRQQQQQR
E [GLU  464   ]    0.685 EEEEEEEEEEEEEEEEEAEEEEEEEEAEEEEEEEEEEEEEEEEEEEEEEEEEEEEEEEEAEEEEEEEEEEEEEEEEEEEEEEEEEEEEEEEEEEEEEEEEEEEEEEEEEEEEEEEEEEEEEEEEEEEEEHHEHEEEEEEE-EEEESE-EEEEHHEEE-QEEEHMRRMEDDDEMEMEEEENQVCECEEMEDEMEECCCMCE
G [GLY  465   ]    0.842 GGGGGGGGGGGGGGGGGGGRGGGGGGGGGGGGGGGGGGGGGGGGGGGGRGGGGGGGGGGGGGGGGGGGGGGGGGGGGGGGGGGGGGGGGGGGGGGGGGGGGGGGGGGGGGGGGGGGGGGGGGGGGGGGGHHGHGGGGGGG-GGGGGG-GGGGGNGGG-GGGGGGKKGGGGGGGGGGNGGNGGNGNGGGGGGGGGNNNGNN
Y [TYR  466   ]    0.934 YYYYYYYYYYYYYYYYYYYYYFYYYYFYYYYYYYYYYYYYYYYYYYYYYYYYYYYYYYYYYYYYYYYYYYYYYYYYYYYYYYYYYYYYYYYYYYYYYYYYYYYYYYYYYYYYYYYYYYYYYYYYYYYYYYYYYYYYYYYY-YYYYYY-YYYYYYYFH-YYYYYYYYYYYYYYYYYYYYYYYFHYHYYYYYYYFYHHHYHY
A [ALA  467   ]    0.668 AAAAAAAAAAAAAAAAAAAAAAAAAAAAAAAAAAAAAAAAAAAAAAAASAAAAAAAAAAAAAAAAAAAAAAAAAAAAAAAAAAAAAAAAAAAAAAAAAAAAAAAAAAAAAAAAAAAAAAAASAAAAAAAKKAKAAAAAAA-AAPSPP-PPPPPPAPP-SAPPPPKKPAPPPAPAPPHAPPRPPAPPAPPPAPPAPPPPPH
C [CYS  468   ]    0.603 CCCCCCCCCCCCCCCCCCCCCCCCCCCCCCCCCCCCCCCCCCCCCCCCCCCCCCCCCCCCCCCCCCCCCCCCCCCCCCCCCCCCCCCCCCCCCCCCCCCCCCCCCCCCCCCCCCCCCCCCCCCCCCCCCGGCGCCCCCCC-CCSCVA-SVAVVVCAA-XCAVVVSSVCVVVCVCVVACVVCVVCVVCVVVCVSCVVVVVA
T [THR  469   ]    0.947 TTTTTTTTTTTTTTTTTTTTTATTTTTTTTTTTTTTTTTTTTTTTTTNTTTTTTTTTTTTTTTTTTTTTTTTTTTTTTTTTTTTTTTTTTTTTTTTTTTTTTTTTTTTTTTTTTTTTTTTTTTTTTTTTSSTSTTTTTTT-TTATTT-ASTTTTTTT-TTTTTTTTTTTTTTTTTTTTTTTTTTTTTTTTTTTTTTTTTT
S [SER  470   ]    0.928 SSSSSSSSSSSSSSSSSSSSSSSSSSSSSSSSSSSSSSSSSSSCSSCSSSSSSSSSSSSSSSSSSSSSSSSSSSSSSSSSSSSSSSSSSSSSSSSSSSSSSSSSSSSSSSSSSSSSSSSSSSSSGSSGCSSSSCSSSSSS-SSCSSS-CSSSSSSSS-CSSSSSSSSSSSSSSSSSSSSSCSSSSSSSSSSSSSSSSSSS
I [ILE  471   ]    0.971 IIIIIIIIIIIIIIIIIIIIIIIIIIIIIIIIIIIIIIIIIIIIIIIIIIIIIIIIIIIIIIIIIIIIIIIIIIIIIIIIIIIIIIIIIIIIIIIIIIIIIIIIIIIIIIIIIIIIIIIIIIIIIIIIIRRIRIIIIIII-IIIIII-IIIIIIIII-IIIIIIIIIIIIIIIIIIIIIIIIIIIIIIIIIIIIIIIIII
H [HIS  472   ]    0.973 HHHHHHHHHHHHHHHHHHHHHHHHHHHHHHHHHHHHHHHHHHHHHHHHHHHHHHHHHHHHHHHHHHHHHHHHHHHHHHHHHHHHHHHHHHHHHHHHHHHHHHHHHHHHHHHHHHHHHHHHHHHHHHHHHGGHGHHHHHHH-HHHHHH-HHHHHHHHH-HHHHHHHHHHHHHHHHHHHHHHHHHHHHHHHHHHHHHHHHHH
G [GLY  473   ]    0.962 GGGGGGGGGGGGGGGGGGGGGGGGGGGGGGGGGGGGGGGGGGGGGGGGGGGGGGGGGGGGGGGGGGGGGGGGGGGGGGGGGGGGGGGGGGGGGGGGGGGGGGGGGGGGGGGGGGGGGGGGGGGGGGGGARRGRAGGGGGG-GGGGGG-GGGGGGGGG-GGGGGGGGGGGGGGGGGGGGGGGGGGGGGGGGGGGGGGGGGG
D [ASP  474   ]    0.972 DDDDDDDDDDDDDDDDDDDDDDDDDDGDDDDDDDDDDDDDDDDDDDDDDDDDDDDDDDDDDDDDDDDDDDDDDDDDDDDDDDDDDDDDDDDDDDDDDDDDDDDDDDDDDDDDDDDDDDDDDDDDDDDDDSSDSDDDDDDD-DDDDDD-DDDDDDDDD-DDDDDDDDDDDDDDDDDDDDDDDDDDDDDDDDDDDDDDDDDD
R [ARG  475   ]    0.963 RRRRRRRRRRRRRRRRRRRRRRRRRRRRRRRRRRRRRRRRRRRRRRRRRRRRRRRRRRRRRRRRRRRRRRRRRRRRRRRRRRRRRRRRRRRRRRRRRRRRRRRRRRRRRRRRRRRRRRRRRRRRRRRRQKKRKQRRRRRR-RRRRRR-RRRRRRRRR-XRRRRRRRRRRRRRRRRRRRRRRRRRRRRRRRRRRRRRRRRR
S [SER  476   ]    0.792 SSSSSSSSSSSSSSSSSSSSSSSSSSSSSSSSSSSSSSSSSSSSSSSSSSSSSSSSSSSSSSSSSSSSSSSSSSSSSSSSSSSSSSSSSSSSSSSSSSSSSSSSSSSSSSSSSSSSSSSSSTSSSSSSSSSSSSSSSSSS-SSSSSS-SSSTSTSSS-TSSSSTTTTSTSTSTSTSHSSSSTTSTTSTSSSTTSTTTTTH
Q [GLN  477   ]    0.975 QQQQQQQQQQQQQQQQQQQQQQQQQQQQQQQQQQQQQQQQQQQQQQQQQQQQQQQQQQQQQQQQQQQQQQQQQQQQQQQQQQQQQQQQQQQQQQQQQQQQQQQQQQQQQQQQQQQQQQQQQQQQQQQQQSSQSQQQQQQQ-QQQQQQ-QQQQQQQQQ-QQQQQQQQQQQQQQQQQQQQQQQQQQQQQQQQQQQQQQQQQQ
R [ARG  478   ]    0.887 RRRRRRRRRRRRRRRRRRRKRRRRRRRRRRRRRRRRRRRRRRRRRRRRKRRRRRRRRRRRRRRRRRRRRRRRRRRRRRRRRRRRRRRRRRRRRRRRRRRRRRRRRRRRRRRRRRRRRRRRRRRRRRRRRRRRRRRRRRRR-RRKRKK-KRRRRRRRR-SRRRRRRRRRRRRRRRRRKRRKVKKRKRRRRRRRQRKKKRKR
D [ASP  479   ]    0.787 DDDDDDDDDDDDDDDDDDDDDDDDDDDDDDDDDDDDDDDDADDADAADDDDDDDDDDDDDDDDDDDDDDDDDDDDDDDDDDDDDDDDDDDDDDDDDDDDDDDDDDDDDDDDDDDDDDDDDDDDDDDDDD--D-DDDDDDD-DDEDEE-EEEEEEDEE-EDEEEEEEEDEEEDEDEEEDEEQEEDEEDEEEDEEDEEEEEE
R [ARG  480   ]    1.000 RRRRRRRRRRRRRRRRRRRRRRRRRRRRRRRRRRRRRRRRRRRRRRRRRRRRRRRRRRRRRRRRRRRRRRRRRRRRRRRRRRRRRRRRRRRRRRRRRRRRRRRRRRRRRRRRRRRRRRRRRRRRRRRRR--R-RRRRRRR-RRRRRR-RRRRRRRRR-RRRRRRRRRRRRRRRRRRRRRRRRRRRRRRRRRRRRRRRRRR
E [GLU  481   ]    1.000 EEEEEEEEEEEEEEEEEEEEEEEEEEEEEEEEEEEEEEEEEEEEEEEEEEEEEEEEEEEEEEEEEEEEEEEEEEEEEEEEEEEEEEEEEEEEEEEEEEEEEEEEEEEEEEEEEEEEEEEEEEEEEEEEE--E-EEEEEEE-EEEEEE-EEEEEEEEE-EEEEEEEEEEEEEEEEEEEEEEEEEEEEEEEEEEEEEEEEEE
E [GLU  482   ]    0.857 EEEEEEEEEEEEEEEEEEEEEEEEEEAEEEEEEEEEEEEEEEEEEEEKEEEEEEEEEEEEEEEEEEEEEEEEEEEEEEEEEEEEEEEEEEEEEEEEEEEEEEEEEEEEEEEEEEEEEEEEEEEEEEEEE--E-EEEEEEE-EEEEEE-EDEDDDEDA-QEDDDEEEEEDDDEEEEDQEDEDEEEEEEEDDEDDEEEEEEQ
A [ALA  483   ]    0.984 AAAAAAAAAAAAAAAAAAAAAAAAAAAAAAAAAAAAAAAAAAAAAAAAAAAAAAAAAAAAAAAAAAAAAAAAAAAAAAAAAAAAAAAAAAAAAAAAAAAAAAAAAAAAAAAAAAAAAAAAAAAAAAAAV--A-VAAAAAA-AAAAAA-AAAAAAAAA-AAAAAAAAAAAAAAAAAAAAAAAAAAAAAAAAAAAAAAAAAA
L [LEU  484   ]    1.000 LLLLLLLLLLLLLLLLLLLLLLLLLLLLLLLLLLLLLLLLLLLLLLLLLLLLLLLLLLLLLLLLLLLLLLLLLLLLLLLLLLLLLLLLLLLLLLLLLLLLLLLLLLLLLLLLLLLLLLLLLLLLLLLLL--L-LLLLLLL-LLLLLL-LLLLLLLLL-LLLLLLLLLLLLLLLLLLLLLLLLLLLLLLLLLLLLLLLLLL
H [HIS  485   ]    0.540 HHHHHYHHHHHHHHHHHHHHHRHHHHQHHHHHHHHHHHHHRHHHHRHHHHHHHHHHHHHHHSHHHHNHHNNHHHHSNHNNSHSHHHHNNHHHHNHHNNHHNNNHNHNNHNSHSHSHHSNHNHHSHHHHY--N-YHHHHSH-HSRSKR-RMRRRKHRA-HSKWRRLLRSRKRHRSRWAHQRRRRNRRHRRKHRRSRRRRRA
Q [GLN  486   ]    0.592 QQQQQQQQQQQQQQQQQQQQQQQQQQQQQQQQQQQQQQQQQQQQQQQQQQQQQQQQQHQQHQHQQHQQQQHQQQQQQQQQQQQQQQQHQQQQQQQQQQQQQQHQQQQQQHQQQQQQQQQQQQQQQQQQQ--Q-QQQQQQQ-QQNLNQ-NTSQVSQLS-SQVSVRAARQRRRQRQRSSQSVSCCQCRQRQRQRDQCCCRCS
F [PHE  487   ]    0.991 FFFFFFFFFFFFFFFFFFFFFFFFFFFFFFFFFFFFFFFFFFFFFFFFFFFFFFFFFFFFFFFFFFFFFF-FFFFFFFFFFFFFFFFFFFFFFFFFFFFFFFFFFFFFFFFFFFFFFFFFFFFFFFFFF--F-FFFFFFF-FFFFFF-FFFFFFFFF-FFFFFFFFFFFFFFFFFFFFFFFFFFFFFFFFFFFFFFFFFF
R [ARG  488   ]    0.947 RRRRRRRRRRRRRRRRRRRRRRRRRRRRRRRRRRRRRRRRRRRRRRRRRRRRRRRRRRRRRRRRRRRRRR-RRRRRRRRRRRRRRRRRRRRRRRRRRRRRRRRRRRRRRRRRRRRRRRRRRRRRRRRRC--R-CRRRRRR-RRRRRR-RRKRRRRRK-RRRRRRRRRRRRRRRRRRRRRRKKRRRRRRRRRRRRRRRRRR
S [SER  489   ]    0.759 SSSSSSSSSSSSSSSSSSSSSLSSSSSSSSSSSSSSSSSSSSSSSSSSSSSSSSSSSSSSSSSSSSSSSS-SSSSSSSSSSSSSCSSSSSSSCSSSSSSSSSSSSSSSSSSSSSSSSSSSSSSSSSSSL--S-LSSSSSS-SSSTSN-STASSSSSS-TSSKSATTASTSTSASAKVSSNCSSSSSSASSSADSSSSASV
G [GLY  490   ]    0.980 GGGGGGGGGGGGGGGGGGGGGGGGGGGGGGGGGGGGGGGGGGGGGGGGGGGGGGGGGGGGGGGGGGGGGG-GGGGGGGGGGGGGGGGGGGGGGGGGGGGGGGGGGGGGGGGGGGGGGGGGGGGGGGGGG--G-GGGGGGG-GGGGGG-GGGGGGGGG-AGGGGGGGGGGGGGGGGGGGGGAGGGGGGGGGGGGGGGGGGG
K [LYS  491   ]    0.628 KKKKKKKKKKKKKKKKKKKRRKRKKKKRKKKKKKKKKKRKKKKKKKKKRKKKKRKKRRRKRKRRRRKRRKKRHKKKKKKKKRKRQKRRKRRRQRRKKKRRKKRKRKRRRRKRKRKRRKKRRRRKRRKRK--R-KRRRRKR-RKKRND-KVRNQNKDR-RKDHQKEEKKQKKRKKKHTKVQERDKDQRKNKKKRKDDDKDT
S [SER  492   ]    0.537 SSSSSSSSSSSSSSSSSSSKSSSSSSSSSSSSSSSSSSSSSSSSSSSSKSSSSCSSCCCSCCCCCCCCCCSCCSSCCSCCCCCCCSCCCCCCCCCSCCCCCCCSCSCCCCCCCCCCCCCCCCCCCCSCS--C-SCCCCCC-CCTRTR-TTTTCTSRT-MCRTCAYYTCTTTCACATTSTCTSCCCTCATTSATCCCCACT
P [PRO  493   ]    0.967 PPPPPPPPPPPPPPPPPPPPPPPPPPPPPPPPPPPPPPPPPPPPPPPPPPPPPPPPPPPPPPPPPPPPPPKPPHPPPPPPPPPPPPPPPPPPPPPPPPPPPPPPPPPPPPPPPPPPPPPPPPPPPPHPL--P-LPPPPPP-PPPPPP-PPPPPPPPP-PPPPPPPPPPPPPPPPPPPPPPPPPPPPPPPPPPPPPPPPPP
I [ILE  494   ]    0.976 IIIIIIIIIIIIIIIIIIIIIIIIIIIIIIIIIIIIIIIIIIIIIIIIIIIIIIIIIIIIIIIIIIIIIIIIIIIIIIIIIIIIIIIIIIIIIIIIIIIIIIIIIIIIIIIIIIIIIIIIIIIIIIIII--I-IIIIIII-IIVIVI-VIIIIIIII-IIIIIIIIIIIIIIIIIIIIIVIIIIIIIIIIIIIIIIIIII
L [LEU  495   ]    0.973 LLLLLLLLLLLLLLLLLLLLLLLLLLLLLLLLLLLLLLLLLLLLLLLLLLLLLLLLLLMLLLLLLLLMLLLMLLLLLLLLLLLLLLLLLLLLLLLLLLLLLLLLLLLLLLLMLLLLLLLMLLLLLLLLL--L-LMLLLLL-MLLLLL-LLLLLLLLL-LLLLLLLLLLLLLLLLLLLLLLLLLLLLLLLLLLLLLLLLLL
V [VAL  496   ]    0.977 VVVVVVVVVVVVVVVVVVVVVVVVVVVVVVVVVVVVVVVVVVVVVVVVVVVVVVVVVVVVVVVVVVVVVV-VVVVVVVVVVVVVVVVVVVVVVVVVVVVVVVVVVVVVVVVVVVVVVVVVVVVVVVVVM--V-MVVVVVV-VVVVVV-VVVVVVVVV-VVVVVVVVVVVVVVVVVVVVVVVVVVVVVVVVVVVVVVVVVV
A [ALA  497   ]    0.991 AAAAAAAAAAAAAAAAAAAAAAAAAAAAAAAAAAAAAAAAAAAAAAAAAAAAAAAAAAAAAAAAAAAAAA-AAAAAAAAAAAAAAAAAAAAAAAAAAAAAAAAAAAAAAAAAAAAAAAAAAAAAAAAAA--A-AAAAAAA-AAAAAA-AAAAAAAAA-AAAAAAAAAAAAAAAAAAAAAAAAAAAAAAAAAAAAAAAAAA
T [THR  498   ]    1.000 TTTTTTTTTTTTTTTTTTTTTTTTTTTTTTTTTTTTTTTTTTTTTTTTTTTTTTTTTTTTTTTTTTTTTT-TTTTTTTTTTTTTTTTTTTTTTTTTTTTTTTTTTTTTTTTTTTTTTTTTTTTTTTTTT--T-TTTTTTT-TTTTTT-TTTTTTTTT-TTTTTTTTTTTTTTTTTTTTTTTTTTTTTTTTTTTTTTTTTT
A [ALA  499   ]    0.986 AAAAAAAAAAAAAAAAAAAAAAAAAAAAAAAAAAAAAAAAAAAAAAAAAAAAAAAAAAAAAAAAAAAAAA-AAAAAAAAAAAAAAAAAAAAAAAAAAAAAAAAAAAAAAAAAAAAAAAAAAAAAAAAAT--A-TAAAAAA-AAAAAA-AAAAAAAAA-AAAAAAAAAAAAAAAAAAAAAAAAAAAAAAAAAAAAAAAAAA
V [VAL  500   ]    0.993 VVVVVVVVVVVVVVVVVVVVVVVVVVVVVVVVVVVVVVVVVVVVVVVVVVVVVVVVVVVVVVVVVVVVVVVVVVVVVVVVVVVVVVVVVVVVVVVVVVVNVVVVVVVVVVVVVVVVVVVVVVVVVVVVV--V-VVVVVVV-VVVVVV-VVVVVVVVV-VVVVVVVVVVVVVVVVVVVVVVVVVVVVVVVVVVVVVVVVVV
A [ALA  501   ]    0.974 AAAAAAAAAAAAAAAAAAAAAAAAAAAAAAAAAAAAAAAAAAAAAAAAAAAAAAAAAAAAAAAAAAAAAAAAAAAAAAAAAAAAASAAAAAAAAAAAAAVAAAAACAAAAAAAAAAAAAAAAAAAASAA--A-AAAAAAA-AAAAAA-AAAAAAAAA-AAAAAAAAAAAAAAAAAAAAAAAAASAAAAAAAAAAAAAAAA
A [ALA  502   ]    0.981 AAAAAAAAAAAAAAAAAAAAAAAAAAAAAAAAAAAAAAAAAAAAAAAAAAAAAAAAAAAAAAAAAAAAAAAAAAAAAAAAAAAAAAAAAAAAAAAAAAAKAAAAAIAAAAAAAAAAAAAAAAAAAAAAA--A-AAAAAAA-AAAAAA-AAAAAAAAA-AAAAAAAAAAAAAAAAAAAAAAAAATAAAAAAAAAAAAAAAA
R [ARG  503   ]    0.967 RRRRRRRRRRRRRRRRRRRRRRRRRRRRRRRRRRRRRRRRRRRRRRRRRRRRRRRRRRRRRRRRRRRRRRRRRRRRRRRRRRRRRRRRRRRRRRRRRRRYRRRRRFRRRRRRRRRRRRRRRRRRRRRRR--R-RRRRRRR-RRRRRR-RRRRRRRRR-RRRRRRRRRRRRRRRRRRRRRRRRR-RRRRRRRRRRRRRRRK
G [GLY  504   ]    0.977 GGGGGGGGGGGGGGGGGGGGGGGGGGGGGGGGGGGGGGGGGGGGGGGGGGGGGGGGGGGGGGGGGGGGGGGGGGGGGGGGGGGGGGGGGGGGGGGGGGGNGGGGGCGGGGGGGGGGGGGGGGGGGGGGG--G-GGGGGGG-GGGGGG-GGGGGGGGG-GGGGGGGGGGGGGGGGGGGGGGGGG-GGGGGGGGGGGGGGGG
L [LEU  505   ]    0.980 LLLLLLLLLLLLLLLLLLLLLLLLLLLLLLLLLLLLLLLLLLLLLLLLLLLLLLLLLLLLLLLLLLLLLLLLLLLLLLLLLLLLLLLLLLLLLLLLLLLILLLLLFLLLLLLLLLLLLLLLLLLLLLLL--L-LLLLLLL-LLLLLL-LLLLLLLLL-LLLLLLLLLLLLLLLLLLLLLLLLL-LLLLLLLLLLLLLLLL
D [ASP  506   ]    0.972 DDDDDDDDDDDDDDDDDDDDDDDDDDDDDDDDDDDDDDDDDDDDDDDDDDDDDDDDDDDDDDDDDDDDDDDDDDDDDDDDDDDDDDDDDDDDDDDDDDD-DDDDDLDDDDDDDDDDDDDDDDDDDDDDD--D-DDDDDDD-DDDDDD-DDDDDDDDD-DDDDDDDDDDDDDDDDDDDDDDDDD-DDDDDDDDDDDDDDDD
I [ILE  507   ]    0.990 IIIIIIIIIIIIIIIIIIIIIIIIIIIIIIIIIIIIIIIIIIIIIIIIIIIIIIIIIIIIIIIIIIIIIIIIIIIIIIIIIIIIIIIIIIIIIIIIIII-IIIIIIIIIIIIIIIIIIIIIIIIIIIII--I-IIIIIII-IIIIII-IIIIIIIII-IIIIIIIIIIIIIIIIIIIIIIIII-IIIIIIIIIIIIIIII
S [SER  508   ]    0.678 SSSSSSSSSSSSSSSSSSSSSSSSSSSSSSSSSSSSSSSSSSSSSSSSSSSSSSSSSSSSCSSSSCSSSSSSSSSSSSSSSSSSCSSSSSSSCSCSSSS-SSSSSNSSSSSCSSSSSSSSSSSSSSSSS--S-SCSCSSS-CSPPPP-PPSPPPSSP-PSPPPPPPPSPPPSPSPPPSPPPPP-PPSPPPSPPSPPPPPP
N [ASN  509   ]    0.794 NNNNNNNNNNNNNNNNNNNNNNNNNNNNNNNNNNNNNNNNNNNNNNNNNNNNNNNNNNNNNNNNNNNNNNNNNNNNNNNNNNNNNNNNNNNNNNNNNNNNNNNNNHNNNNNNNNNNNNNNNNNNNNNNN--N-NNNNNNN-NNNNHN-NNNHHHNNN-NNNNHHNNHNHHHNHNHNNNNHNNH-HHNHHHNHHNHHHHHN
V [VAL  510   ]    1.000 VVVVVVVVVVVVVVVVVVVVVVVVVVVVVVVVVVVVVVVVVVVVVVVVVVVVVVVVVVVVVVVVVVVVVVVVVVVVVVVVVVVVVVVVVVVVVVVVVVVVVVVVVVVVVVVVVVVVVVVVVVVVVVVVV--V-VVVVVVV-VVVVVV-VVVVVVVVV-VVVVVVVVVVVVVVVVVVVVVVVVV-VVVVVVVVVVVVVVVV
K [LYS  511   ]    0.897 RRKKKKRKKKKKKRKKKKKKKKKKKKKKKRKKKKKKKKRKRKKRKRRKKKKKKKKKKKKKKKKKKKKKKKKKKKKKKKKKKKKKKKKKKKKKKKKKKKKKKKKKKSKKKKKKKKKKKKKKKKKKKKKKK--K-KKKKKKK-KKKKKR-KKKKKTKRR-KKRKKKRRKKRKRKKKKKKKKKKKK-KRKKKKKKKKKKKKKK
H [HIS  512   ]    0.993 HHHHHHHHHHHHHHHHHHHHHHHHHHHHHHHHHHHHHHHHHHHHHHHHHHHHHHHHHHHHHHHHHHHHHHHHHHHHHHHHHHHHHHHHHHHHHHHHHHHHHHHHHFHHHHHHHHHHHHHHHHHHHHHHH--H-HHHHHHH-HHHHHH-HHHHHHHHH-HHHHHHHHH-HHHHHHHHHHHHHHHHHHHHHHHHHHHHHHHH
V [VAL  513   ]    0.985 VVVVVVVVVVVVVVVVVVVVVVVVVVVVVVVVVVVVVVVVVVVVVVVVVVVVVVVVVVVVVVVVVVVVVVVVVVVVVVVVVVVVVVVVVVVVVVVVVVVVVVVVVFVVVVVVVVVVVVVVVVVVVVVVV--V-VVVVVVV-VVVVVV-VVVVVVVVV-VVVVVVVVV-VVVVVVVVVVVVVVVKVVVVVVVVVVVVVVVV
I [ILE  514   ]    0.977 IIIIIIIIIIIIIIIIIIIIIIIIIIIIIIIIIIIIIIIIIIIIIIIIIIIIIIIIIIIIIIIIIIIIIIIIIIIIIIIIIIIIIIIIIIIIIIIIIIIIIIIIIVIIIIIIIIIIIIIIIIIIIIIII--I-IIIIIII-IIIIIV-IIIIIIIII-VIIIIIIII-IIIIIIIIIIIIVIIIIIIIIIIIIIIIIIII
N [ASN  515   ]    0.983 NNNNNNNNNNNNNNNNNNNNNNNNNNNNNNNNNNNNNNNNNNNNNNNNNNNNNNNNNNNNNNNNNNNNNNNNNNNNNNNNNNNNNNNNNNNNNNNNNNNNNNNNNFNNNNNNNNNNNNNNNNNNNNNNN--N-NNNNNNN-NNNNNN-NNNNNNNNN-NNNNNNNNN-NNNNNNNNNNNNNNNLNNNNNNNNNNNNNNNN
F [PHE  516   ]    0.982 FFFFFFFFFFFFFFFFFFFFFFFFFFFFFFFFFFFFFFFFFFFFFFFFFFFFFFFFFFFFFFFFFFFFFFFFFFFFFFFFFFFFFFFFFFFFFFFFFFFFFFFFFLFFFFFFFFFFFFFFFFFFFFFFF--F-FFFFFFF-FFFFFF-FFFFFYFFF-FFFFFFFFF-FFFFFFFFFFFFFFFVFFFFFFFFFFFFFFFF
D [ASP  517   ]    0.976 DDDDDDDDDDNDDDDDDNDDDDDDDDDDDDDDDDDDDDDDDDDDDDDDDDDDDDDDDDDNDDDDDDDDDDDDDDDDDDDDDDDDDDDDDDDDDDDDDDDDDDDDD-DDDDDDDDDDDDDDDDDDDDDDD--D-DDDDDDD-DDDDDD-DDDDDDDDD-DDDDDDDDD-DDDDDDDDDDDDDDDDDDDDDDDDDDDDDDDD
L [LEU  518   ]    0.953 LLLLLLLLLLLLLLLLLLLLLLLLLLLLLLLLLLLLLLLLLLLLLLLLLLLLLLLLLLLLLLLLLLLLLLLLLLLLLLLLLLLLLLLLLLLLLLLLLLLLLLLLL-LLLLLLLLLLLLLLLLLLLLLLL--L-LLLLLLL-LLLLLL-LLLLLLLLM-MLLLLLLLL-LLLLLLLLMLLLLLLALLLLLLLLLLLLLLLM
P [PRO  519   ]    0.995 PPPPPPPPPPPPPPPPPPPPPPPPPPPPPPPPPPPPPPPPPPPPPPPPPPPPPPPPPPPPPPPPPPPPPPPPPPPPPPPPPPPPPPPPPPPPPPPPPPPPPPPPP-PPPPPPPPPPPPPPPSPPPPPPP--P-PPPPPPP-PPPPPP-PPPPPPPPP-PPPPPPPPP-PPPPPPPPPPPPPPPPPPPPPPPPPPPPPPPP
S [SER  520   ]    0.882 SSSSSSSSSSSSSSSSSSSSSSSSSSSSSSSSSSSSSSSSSSSSSSSSSSSSSSSSSSSSSSSSSSSSSSSSSSSSSSSSSSSSSSSSSSSSSSSSSSSSSSSSS-SSSSSSSSSSSSSSSSSSSSSSS--S-SSSSSSS-SSSSNS-SSSSSSSST-ASSSSGSSG-SSSSGSGSSSTSNSSKSSSGSSSGSSSSSGSS
D [ASP  521   ]    0.981 DDDDDDDDDDDDDDDDDDDDDDDDDDDDDDDDDDDDDDDDDDDGDDGDDDDDDDDDDDDDDDDDDDDDDDDDDDDDDDDDDDDDDDDDDDDDDDDDDDDDDDDDD-DDDDDDDDDDDDDDDDDDDDDDD--D-DDDDDDD-DDDDDD-DDDDDDDDD-DDDDDDDDD-DDDDDDDDDDDDDDDTDDDDDDDDDDDDDDDD
I [ILE  522   ]    0.864 IIIIIIIIIIIIIIIIIIIIIIIIIIIIIIIIIIIIIIIIIIIIIIIIIIIIIIIIIIIIIIIIIIIIIIIIIIIIIIIIIIIIIIIIIIIIIIIIIIIIIIIIIVIIIIIIIIIIIIIIIIIIIIIII--I-IIIIIII-IIIIVI-IIIVIVIII-IIIIIVVVV-VVVIVIVIIIIIIVVLVVIVIVIVIIVVVVVI
E [GLU  523   ]    0.965 EEEEEEEEEEEEEEEEEEEEEEEEEEEEEEEEEEEEEEEEEEEEEEEEEEEEEEEEEEEEEEEEEEEEEEEEEEEEEEEEEEEEEEEEEEEEEEEEEEEEEEEEEEEEEEEEEEEEEEEEEEEEEEEEE--E-EEEEEEE-EEEEEE-EDDEEEEEE-EEEEEEDDE-EEEEEEEEEEEEEEE-EEEEEEEEEEEEEEEE
E [GLU  524   ]    0.991 EEEEEEEEEEEEEEEEEEEEEEEEEEEEEEEEEEEEEEEEEEEEEEEEEEEEEEEEEEEEEEEEEEEEEEEEEEEEEEEEEEEEEEEEEEEEEEEEEEEEEEEEEMEEEEEEEEEEEEEEEEEEEEEEE--E-EEEEEEE-EEEEEE-EEEEEEEEE-EEEEEEEEE-EEEEEEEEEEEEEEE-EEEEEEEEEEEEEEEE
Y [TYR  525   ]    0.987 YYYYYYYYYYYYYYYYYYYYYYYYYYYYYYYYYYYYYYYYYHYYYYYYYYYYYYYYYYYYYYYYYYYYYYYYYYYYYYYYYYYYYYYYYYYYYYYYYYYYYYYYYGYYYYYYYYYYYYYYYYYYYYYYY--Y-YYYYYYY-YYYYYY-YYYYYYYYY-YYYYYYYYY-YYYYYYYYYYYYYYY-YYYYYYYYYYYYYYYY
V [VAL  526   ]    0.987 VVVVVVVVVVVVVVVVVVVVVVVVVVVVVVVVVVVVVVVVVVVVVVVVVVVVVVVVVVVVVVVVVVVVVVVVVVVVVVVVVVVVVVVVVVVVVVVVVVVVVVVVVFVVVVVVVVVVVVVVVVVVVVVVV--V-VVVVVVV-VVVVVV-VVVVVVVVV-VVVVVVVVV-VVVVVVVVVVVVVVVFVVVVVVVVVVVVVVVV
H [HIS  527   ]    1.000 HHHHHHHHHHHHHHHHHHHHHHHHHHHHHHHHHHHHHHHHHHHHHHHHHHHHHHHHHHHHHHHHHHHHHHHHHHHHHHHHHHHHHHHHHHHHHHHHHHHHHHHHHHHHHHHHHHHHHHHHHHHHHHHHH--H-HHHHHHH-HHHHHH-HHHHHHHHH-HHHHHHHHH-HHHHHHHHHHHHHHHHHHHHHHHHHHHHHHHH
R [ARG  528   ]    0.964 RRRRRRRRRRRRRRRRRRRRRRRRRRRRRRRRRRRRRRHRRRRRRRRRRRRRRRRRRRRRRRRRRRRRRRRRRRRRRRRRRRRRRRRRRRRRRRRRRRRRRRRRRHRRRRRRRRRRRRRRRRRRRRRRC--R-CRRRRRR-RRRRRR-RRRRRRRRR-RRRRRRRRR-RRRRRRRRRRRRRRRERRRRRRRRRRRRRRRR
I [ILE  529   ]    0.989 IIIIIIIIIIIIIIIIIIIIIIIIIIIIIIIIIIIIIIIIIIIIIIIIIIIIIIIIIIIIIIIIIIIIIIIIIIIIIIIIIIIIIIIIIIIIIIIIIIIIIIIIIVIIIIIIIIIIIIIIIIIIIIIII--I-IIIIIII-IIIIII-IIIIIIIII-IIIIIIIII-IIIIIIIIIIIIIIISIIIIIIIIIIIIIIII
G [GLY  530   ]    1.000 GGGGGGGGGGGGGGGGGGGGGGGGGGGGGGGGGGGGGGGGGGGGGGGGGGGGGGGGGGGGGGGGGGGGGGGGGGGGGGGGGGGGGGGGGGGGGGGGGGGGGGGGGGGGGGGGGGGGGGGGGGGGGGGGG--G-GGGGGGG-GGGGGG-GGGGGGGGG-GGGGGGGGG-GGGGGGGGGGGGGGGGGGGGGGGGGGGGGGGG
R [ARG  531   ]    0.972 RRRRRRRRRRRRRRRRRRRRRRRRRRRRRRRRRRRRRRRRRRRRRRRRRRRRRRRRRRRRRRRRRRRRRRRRRRRRRRRRRRRRRRRRRRRRRRRRRRRRRRRRRQRRRRRRRRRRRRRRRRRRRRRRC--R-CRRRRRR-RRRRRR-RRRRRRRRR-RRRRRRRRR-RRRRRRRRRRRRRRRKRRRRRRRRRRRRRRRR
T [THR  532   ]    0.964 TTTTTTTTTTTTTTTTTTTTTTTT-TTTTTTTTTTTTTT-TTTTTTTTTTTTTTTTTTTTTTTTTTTTTTTTTTTTTTTTTTTTTTTTTTTTTTTTTTTTTTTTTATTTTTTTTTTTTTTTTTTTTTTI--T-ITTTTTT-TTTTTT-TTTTTTTTT-TTTTTTTTT-TTTTTTTTTTTTTTTTTTTTTTTTTTTTTTTT
G [GLY  533   ]    0.985 GGGGGGGGGGGGGGGGGGGGGGGG-GGGGGGGGGGGGGG-GGGGGGGGGGGGGGGGGGGGGGGGGGGGGGGGGGGGGGGGGGGGGGGGGGGGGGGGGGGGGGGGGGGGGGGGGGGGGGGGGGGGGGGGG--G-GGGGGGG-GGGGGG-GGGGGGGGG-GGGGGGGGG-GGGGGGGGGGGGGGG-GGGGGGGGGGGGGGGG
R [ARG  534   ]    0.959 RRRRRRRRRRRRRRRRRRRRRRRR-RRRRRRRRRRRRRR-RRRRRRRRRRRRRRRRRRRRRRRRRRRRRRRRRRRRRRRRRRRRRRRRRRRRRRRRRRRRRRRRRGRRRRRRRRRRRRRRRRRRRRRRC--R-CRRRRRR-RRRRRR-RRRRRRRRR-RRRRRRRRR-RRRRRRRRRRRRRRR-RRRRRRRRRRRRRRRR
V [VAL  535   ]    0.769 VVVVVVVVVVVVVVVVVVVVVVVV-VLVVVVVVVVVVVV-AV-VVAVVVVVVVVVVVVVVVVVVVVVVVVVVVVVVVVVVVVVVVVVVVVVVVVVVVVVVVVVVVYVVVVVVVVVVVVVVVVVVVVVVV--V-VVVVVVV-VVVVMV-VVVMMMVVV-VVVVMMVVM-MMMVMVMVVVVMVMM-MMVMMMVMVVMMMMMA
G [GLY  536   ]    0.992 GGGGGGGGGGGGGGGGGGGGGGGG-GGGGGGGGGGGGGG-GG-GGGGGGGGGGGGGGGGGGGGGGGGGGGGGG-GGGGGGGGGGGGGGGGGGGGGGGGGGGGGGGGGGGGGGGGGGGGGGGGGGGGGGG--G-GGGGGGG-GGGGGG-GGGGGGGGG-GGGGGGGGG-GGGGGGGGGGGGGGG-GGGGGGGGGGGGGGGG
N [ASN  537   ]    0.947 NNNNNNNNNNNNNNNNNNNNNNNN-NNNNNNNNNNNNNN-ND-NNNNNNNNNNNNNNNNNNNNNNNNNNNNNN-NNNNNNNNNNNNNNNNNNNNNNNNNNNNNNN-NNNNNNNNN-NNNNNNNNNNNNY--N-YNNNNNN-NNNNNN-NNNNNNNNH-NNNNNNNNN-NNNNNNNNHNNNNNN-NNNNNNNNNNNNNNNH
L [LEU  538   ]    0.941 LLLLLLLLLLLLLLLLLLLLLLLL-LLLLLLLLLLLLLL-LL-LLLLLLLLLLLLLLLLLLLLLLLLLLLLLL-LLLLLLLLLLLLLLLLLLLLLLLLLLLLLLL-LLLLLLLLLFLLLLLLLLLLLLL--L-LLLLLLL-LLLLLL-LLLLLLLLT-LLLLLLIIL-LLLLLLLLTLLLLLL-LLLLLLLLLLLLLLLT
G [GLY  539   ]    0.993 GGG-GGGGGGGGGGGGGGGGGGGG-GGGGGGGGGGGGGG-GG-GGGGGGGGGGGGGGGG-GGGGGGGGGGGGG-GGGGGGGGGGGGGGGGGGGGGGGGGGGGGGG-GGGGGGGGGCGGGGGGGGGGGGG--G-GGGGGGG-GGGGGG-GGGGGGGGG-GGGGGGGGG-GGGGGGGGGGGGGGG-GGGGGGGGGGGGGGGG
L [LEU  540   ]    0.869 LLL-LLLLLLLLLLLLLLLLLLLLLLLLLLLLLLLLLLLLLLLLLLLLLLLLLLLLLLL-LLLLLLLLLLLLL-LLLLLLLLLLLLLLLLLLLLLLLLLLLLLFL-LLLLLLLLLLLL-LLLLNLLLLL--L-LLLLL-L-L-LQLL-LLLLLLLLL-LLLLLLLLL-VVVLLLLLLLLLLLV-VVLLLVLLLLVVVLVL
A [ALA  541   ]    0.973 AAA-AAAAAAAAAAAAAAAAAAAAAAAAAAAAAAAAAAAAAAAAAAAAAAAAAAAAAAA-AAAAAAAAAAAAA-AAAAAAAAAAAAAAAAAAAAAAAAAAAAAAA-AAAAAAAAAAAA-AAAARAAAAA--A-AAAAA-A-A-AAAA-AAAAAAAAA-AAAAAAAAA-AAAAAAAAAAAAAAA-AAAAAAAAAAAAAAAA
T [THR  542   ]    0.963 TTT-TTTTTTTTTTTTTTTTTTTTTTTTTTTTTTTTTTTTTTTTTTTTTTTTTTTTTTT-TTTTTTTTTTTTT-TTTTTTTTTTTTTTTTTTTTTTTTTTTTTTT-TTTTTTTTTTTT-TTTTHTTTTT--T-TTTTT-T-T-TTTT-TTTTTTTTT-TTTTTTTTT-TTTTTTTTTTTTTTT-TTTTTTTTTTTTTTTI
S [SER  543   ]    0.974 SSS-SSSSSSSSSSSSSSSSSSSSSSSSSSSSSSSSSSSSSSSSSSSSSSSSSSSSSSS-SSSSSSSSSSSSS-SSSSSSSSSSSSSSSSSSSSSSSSSSSSSSS-SSSSSSSSSSSS-SSSSASSSSS--S-SSSSS-S-S-SSSS-SSSSSSSSS-SSSSSSSSS-SSSSSSSSSSSSSSS-SSSSSSSSSSSSSSSS
F [PHE  544   ]    0.984 FFF-FFFFFFFFFFFFFFFFFFFFFFFFFFFFFFFFFFFFFFFFFFFFFFFFFFFFFFF-FFFFFFFFFFFFF-FFFFFFFFFFFFFFFFFFFFFFFFFFFFFFF-FFFFFFFFFFFF-FFFFWFFFFF--F-FFFFF-F-F-FFFF-FFFFFFFFF-FFFFFFFFF-FFFFFFFFFFFFFFF-FFFFFFFFFFFFFFFF
F [PHE  545   ]    0.932 FFF-FFFFFFFFFFFFFFFFFFFFFFFFFFFFFFFFFFFFFFFFFFFFFFFFFFFFFFY-FFFFFFFYFFFYF-FFFFFFFFFFFFFFFFFFFFFFFFFFFFFFF-FFFFFYFFFFFF-YFFF-FFFFF--F-FYFFF-F-Y-FYFF-FFFFFFFIF-FFFFFFFFF-FFFFFFFFFFYFCFF-FFFFFFFFFFFFFFFF
N [ASN  546   ]    0.974 NNN-NNNNNNNNNNNNNNNNNNNNNNNNNNNNNNNNNNNNNNNNNNNNNNNNNNNNNNN-NNNNNNNNNNNNN-NNNNNNNNNNNNNNNNNNNNNNNNNNNNNNN-NNNNNNNNNNNNENNNN-NNNNN--N-NNNNN-N-N-NNNN-NNNNNNNNN-NNNNNNNNN-NNNNNNNNNNNNNNN-NNNNNNNNNNNNNNNN
E [GLU  547   ]    0.725 EEE-EEEEEEEEEEEEEEEEEEEEEEEEEEEEEDEEEEEEEEEEEEEEEEEEEDEEDED-DDEDDDDDDDDDD-EDDEDDDDDDDEDDDDDDDDDDDDDDDDDED-DDDDDDDDDDDDEDDDD-DDDDE--D-EDDDD-D-D-DEDE-DDDDDDEED-EDEEDHNNN-DEDDHDHEDEEDDDE-EDDHDEENEDEEEKED
R [ARG  548   ]    0.802 KKR-RRKRRRRRRKRRRRRRRRRRRRRRRKRRRRRRRRKRKRRKRKKRRRRRKKKKKKK-KKKKKKKKKKKKK-RKKRKKKKKKKRKKKKKKKKKRKKKKKKKRK-KKKKKKKKKKKKKKKKK-KKRKR--K-RKKKK-K-K-KKKK-KKKRKKRKK-RKKKKKKKK-SKSKKKKKKRKKRKK-KSKKRKRKKKKKKKKK
N [ASN  549   ]    0.981 NNN-NNNNNNNNNNNNNNNNNNNNNNNNNNNNNNNNNNNNNNNNNNNNNNNNNNNNNNN-NNNNNNNNNNNNN-NNNNNNNNNNNNNNNNNNNNNNNNNNNNNNN-NNNNNNNNNNNNNNNNN-NNNNN--N-NNNNN-N-N-NNNN-NNNNNNNNN-NNNNNNNNN-NNNNNNNNNNNNNNN-NNNNNNNNNNNNNNNN
I [ILE  550   ]    0.384 MMI-IAMIIIIIIMIIIIILIAIIIIMIIVIIIIIIIIVIVIIVIVVMLIIIISIISSS-SGSSSSGSTAGSS-IGGIGAGGGSSISSGSSSSSSIGGSSGGSIS-SSGSGSGGGSSGRSSGG-SGTSI--S-ISGSG-G-S-KERK-KRRRRRIKR-RGKRRHVVI-RRRGHGHRRIRRRRR-RRGHRRIIKGRRRHRR
N [ASN  551   ]    0.948 NNN-NNNNNNNNNNNNNNNNNNNNNNNNNNNNNNNNNNNNNNNNNNNNNNNNNNNNNNN-NNNNNNNNNNNNN-NNNNNNNNNNNNNNNNNNNNNNNNNNNNNNN-NNNNNNNNNNNNLNNNN-NNNNN--N-NNNNN-N-N-NNNN-NNNNNNNNN-NNNNNNNNN-GNGNNNNNNNNNNNN-NGNNNNNNNNNNNNNN
I [ILE  552   ]    0.795 III-IIIIIIIIIIIIIIIIIIIIIIIIIIIIIIIIIIIIIIIIIIIIIIIIIIIIIII-IIIIIIIIIIIII-IIIIIIIIIIIIIIIIIIIIIIIIIIIIIII-IIIIIIIIIIIIIIIII-IIIII--I-IIIII-I-I-IMLI-IVILMLIIV-LIIMMLIIL-LLLILILMVIMMILI-ILILLLILIIIIILIV
T [THR  553   ]    0.622 TTT-TTTTTTTTTTTTTTTTTTTTTTTTTTTTTTTTTTATATTTTATTTTTTTTTTTTT-TTTTTTTTTTTTT-TTTTTTTTTTTTTTTTTTTTTTTTTTTTTTT-TTTTTTTTTTTTGTTTT-TTTTT--T-TTTTT-T-T-VTVI-VVIAVTTVA-CTIAVVVVV-AIATVTVAATAVCVC-CATVAITVLTCCCVCA
K [LYS  554   ]    0.717 KKK-KKKKKKKKKKKKKKKKKKKKKKKKKKKKKKKKKKKKKKKKKKKKKKKKKKKKKKK-KKKKKKKKKKKKK-KKKKKKKKKKKKKKKKKKKKKKKKKKKKKKK-KKKKKKKKKKKKFKKKK-KKKKK--K-KKKKK-K-K-RRRR-RRKTRRKRK-SKRLRRKKR-RRRKRKRLRKVRSKG-SRKRSRKRKKSSGRSR
D [ASP  555   ]    0.947 DDD-DDDDDDDDDDDDDDDDDDDDDDDDDDDDDDDDDDDDDDDDDDDDDDDDDDDDDDD-DDDDDDDDDDDDD-DDDDDDDDDDDDDDDDDDDDDDDDDDDDDDD-DDDDDDDDDDDDGDDDDPDDDDD--D-DDDDD-D-D-DEDD-DDEADDDDD-DDDDDDDDD-DDDDDDDDDDDDDED-DDDDGDDDDDDDDDDD
L [LEU  556   ]    0.958 LLL-LLLLLLLLLLLLLLLLLLLLLLLLLLLLLLLLLLLLLLLLLLLLLLLLLLLLLLL-LLLLLLLLLLLLL-LLLLLLLLLLLLLLLLLLLLLLLLLLLLLLL-LLLLLLLLLLLLMLLLLRLLLLL--L-LLLLL-L-L-MLLL-MLLMLLLLL-LLLLLLLLL-LLLLLLLLLLLLLLL-LLLLMLLLLLLLLLLL
L [LEU  557   ]    0.771 LLL-LLLLLLLLLLLLLLLLLLLLLLLLLLLLLLLLLLLLLLLLLLLLLLLLLLLLLLL-LLLLLLLLLLLLL-LLLLLLLLLLLLLLLLLLLLLLLLLLLLLLL-LLLLLLLLLLLLILL-LLLLLLL--L-LLLLL-L-L-VLVM-VVTLVMLLD-MLLVVVVVV-VVVLVLVVMLLVLVL-LVLVLVLVLLLLLVLM
D [ASP  558   ]    0.782 DDD-DDDDDDDDDDDDDDDDDDDDDDDDDDDDDDDDDDDDDDDDDDDDDDDDDDDDDDD-DDDDDDDDDDDDD-DDDDDDDDDDDDDDDDDDDDDDDDDDDDDDD-DDDDDDDDDDDD-DD-DSDDDDD--D-DDDDD-D-D-DHDD-DDLDEEDDE-EDDEESDDS-EEEDSDSEDDEEDDE-EEDSDEDSDDEEESED
L [LEU  559   ]    0.751 LLL-LLLLLLLLLLLLLLLLLLLLLLLLLLLLLLLLLLLLLLLLLLLLLLLLLILLLLI-IILILIIILIIII-LIILIIIIIIILIIIIIIIIILIILIIIILI-IIIIIIIIILLI-II-ILIILIL--I-LIIII-I-I-LLLL-LILLLLLLL-LILLLLLLL-LLLILILLILLLLLL-LLILLLLLIILLLLLI
L [LEU  560   ]    0.915 LLL-LLLLLLLLLLLLLLLLLLLLLLLLLLLLLLLLLLLLLLLLLLLLLLLLLLLLLLL-LLLLLLLLLLLLL-LLLLLLLLLLLLLLLLLLLLLLLLLLLLLLL-LLLLLLLLLLLL-LL-LTLLLLL--L-LLLLL-L-L-LLIL-LLLLLILLL-LLLILLLLL-LILLLLLILLVLLIL-LLLLLILLLLLLLLLL
V [VAL  561   ]    0.742 VVV-VVVVVVVVVVVVVVVVVIVVVVNVVVVVVVVVVVVVVVVIVVITVVVVVVVVVVV-VVVVVVVVIVVVV-VVVVVVVVVVVVVVVVVVVVVVVVVVVVVIV-VVVVVVVVVVVV-VV-VIVVVVV--V-VVVVV-V-V-IVVV-IIGVQTVMN-VVVTQIIIV-VIVVIVITAVSQIVI-IVVIIIVVVVIIIIIA
E [GLU  562   ]    0.974 EEE-EEEEEEEEEEEEEEEEEEEEEEEEEEEEEEEEEEEEEEEEEEEEEEEEEEEEEEE-EEEEEEEEEEEEE-EEEEEEEEEEEEEEEEEEEEEEEEEEEEEEE-EEEEEEEEEEEE-EE-EKEEEEE--E-EEEEE-E-E-EEDE-EEDEEEEED-EEEEEEEEE-EEEEEEEEEEEEEEE-EEEEEEEEEEEEEEEE
A [ALA  563   ]    0.838 AAAAAAAAAAAAAAAAAAAAAAAAAAAAAAAAAAAAAAVAAAAAAAAAAAAAAAAAAAA-AAAAAAAAAAAAA-AAAAAAAAAAAAAAAAAAAAAAAAAAAAAAA-AAAAAAAAAAAA-AA-ATSAASA--A-AAAAA-A-A-AASA-ASAAASAAT-TAATAAAAA-ATAAAAATAATAAST-TAAAATAAAATTTATA
K [LYS  564   ]    0.815 KKKKKKKKKKKKKKKKKKKKKKKKKKKKKKKKKKKKKKKKKKKKKKKKKKKKKKKKKKK-KKKKKKKKKKKKK-KKKKKKKKKKKKKKKKKKKKKKKKKKKKKKK-KKKKKKKKKKKKKKK-KEKKKKK--K-KKKKK-K-K-KHKH-KKHKKKKNR-MKNKKNSSN-KKKKNKNKKKNKRNK-KKKNKKKNHKKKKNKK
Q [GLN  565   ]    0.984 QQQQQQQQQQQQQQQQQQQQQQQQQQQQQQQQQQQQQQQQQQQQQQQQQQQQQQQQQQQ-QQQQQQQQQQQQQ-QQQQQQQQQQQQQQQQQQQQQQQQQQQQQQQ-QQQQQQQQQQQQSQQ-QTQQQQQ--Q-QQQQQ-Q-Q-QQQQ-QQQQQQQQQ-QQQQQQQQQ-QQQQQQQQQQQQQQQ-QQQQQQQQQQQQQQQQ
E [GLU  566   ]    0.934 EEEEEEEEEEEEEEEEEEEEEEEEEEEEEEEEEDEEEEEEEEEEEEEEEEEEEEEEEEE-EEEEGEEEEEEEE-EEEEEEEEEEEEEEEEEEEEEEEEEEEEEEE-EEEEEEEEEGGEEEE-ESEEEEE--E-EEEEE-E-E-EEEE-EEEDEEEEE-EEEEEEEEE-DEDEEEEEEEDEEDE-EDEEEEEEEEEEEEEE
V [VAL  567   ]    0.792 VVVVVVVVVVVVVVVVVVVVVVVVVVVVVVVVVVVVVVVVVVVVVVVVVVVVVVVVVVV-VVVVIVVVVVVVV-VVVVVVVVVVVVVVVVVVVVVVVVVVVVVVV-VVVVVVVVVIIVIVV-VPVVVVV--V-VVVVV-V-V-VVLV-VLVLLLVVV-VVVLLLVVL-VLVVLVLLIVVVVLI-IVVLYLVLVVIIILII
P [PRO  568   ]    0.981 PPPPPPPPPPPPPPPPPPPPPPPPPPPPPPPPPPPPPPPPPPPPPPPPPPPPPPPPPPP-PPPPPPPPPPPPP-PPPPPPPPPPPPPPPPPPPPPPPPPPPPPPP-PPPPPPPPPPPP-PP-PRPPPPP--P-PPPPP-P-P-PPPP-PPPPPPPPP-PPPPPPPPP-PPPPPPPPPPPPPPP-PPPPPPPPPPPPPPPP
S [SER  569   ]    0.681 SSSSSSSSSSSSSSSSSSSSSSSSSSSSSSSSSSSSSSSSSSSSSSSSSSSSSSSSSSS-SSSSTSSSSSSSS-SSSSSSSSSSSSSSSSSSSSSSSSSSSSSSS-SSSSSSSSSTTS-SS-STSSSSF--S-FSSSS-S-S-PSPS-PPVSKGSST-SSTDKPPPP-NSNSPSPDSSEKSNV-SNSPSSSPPSSSVTSS
W [TRP  570   ]    0.924 WWWWWWWWWWWWWWWWWWWWWWWWWWWWWWWWWWWWWWWWWWWWWWWWWWWWWWWWWWW-WWWWWWWWWWWWW-WWWWWWWWWWWWWWWWWWWWWWWWWWWWWWW-WWWWWWWWWWWW-WW-WWWWWW---W--WWWW-W-W-WWWW-WWWWWWWWW-WWWWWWWWW-WWWWWWWWWWWWWWF-WWWWWWWWWWWWFWFW
L [LEU  571   ]    0.908 LLLLLLLLLLLLLLLLLLLLLLLLLLLLLLLLLLLLLLLLLLLLLLLLLLLLLLLLLLL-LLLLLLLLLLLLL-LLLLLLLLLLLLLLLLLLLLLLLLLLLLLLL-LLLLLLLLLLLL-LL-LLLLLL---L--LLLL-L-L-ILLL-ILLLLLLLL-MLLLLLLLL-LLLLLLLLLLLLLLL-MLLLLLLLLLMMLLML
E [GLU  572   ]    0.812 EEEEEEEEEEEEEEEEEEEEEKEEEEEEEEEEEEEEEEEEEEEEEEEEEEEEEEEEEEE-EEEEEEEEEEEEE-EEEEEEEEEEEEEEEEEEEEEEEEEEEEEEE-EEEEEEEEEEEE-EE-EMEEEE---E--EEEE-E-E-EEQE-EESEEEEEE-DEEAEDEED-TETEDEDAEESEEEE-ETEDEEEDEEEEEDEE
N [ASN  573   ]    0.570 NNNNNNNNNNNNNNNNNSNSNNNNNNDNNHNNNNNNNNNNSNNHNSHNSNNNNSNNSNN-SSNSSSSSNSSNS-NSSNSSSSSSSNSSSSSSSSSSSSSSSSSSS-SSSSSSSSSSSS-NS-SSNSNN---S--SSSS-S-S-STSS-SSENASSAS-SSSAADNND-SGSSDSDASNNTSAD-DSSDGGNDSSDDDDDS
M [MET  574   ]    0.666 MMMMMMMMMMMMMMMMMMMMMMMMMMKMMMMMMMMMMMMMVMMMMVMMMMMMMLMMLLL-LLLLLLLLMLLLL-MLLMLLLLLLLMLLLLLLLLLMLLLLLLLML-LLLLLLLLLLLL-LL-LLLLML---L--LLLL-L-L-IMLM-IMIVIMMVL-MLMLIMMMM-AMTLMLMLMMIMMLM-ITLMVMMMLLIIMMMM
A [ALA  575   ]    0.719 AAAAAAAAAAAAAAAAAAAAAAAAAAAAAAAAAAAAAAAAAAAAAAAAAAAAAAAAAAA-AAAAAAAAAAAAA-AAAAAAAAAAAAAGAAAAAGAAAAAAAAGAG-GGAGAAAAAAAAYAA-ATA-AA---G--AAAA-A-A-AASV-AAAAAAAAA-SAAAAYAAF-AAAAYAYAGAATAAS-SAAYAAAFAASSSFSG
Y [TYR  576   ]    0.572 YYYYYYYYYYYYFYYYYYYYYFYYYYFYYYYYYYYYYYYYYYYYYYYYYYYYYYYYYYY-YYYYYYYFYYYYY-YYYYYYYYYYYFYYYYYYYYYYYYYYYYYYY-YYYYYFYYYYYYFYY-YLY-FY---Y--FYYY-Y-F-YQTY-YYNLSSYTF-YYHKSTLLS-VMAYTYTKYYKVYMS-SAYTAMYSYYSSSGSY
E [GLU  577   ]    0.790 EEEEEEEEEEEEEEEEEDEEEEEEEEEEEEEEEEEEEEEEKEEEEKEEEEEEEEEEEEE-EEEEEEEEEEEEE-EEEEEEEEEEEEEEEEEEEEEEEEEEEEEEE-EEEEEEEEEEEELEE-E-E-EE---E--EEEE-E-E-EEED-EEEDEDEEE-EEEEEETTE-DDDEEEEEQEEDEES-DDEEDDEEEEDDSDDQ
H [HIS  578   ]    0.516 HHHHHHHHHHHHHHHHHHQHQHQHHQHQHHHQQHQQHQHHHQQHQHHQHHHHQHQQHHH-HHHHHHHHQHHHH-HHHHHHHHHHHHHNHHHHHNHHHHSHHHNHN-NNHNHHHHHHHHIHH-H-H-HH---N--HHHH-H-H-AHMA-AESGACQSS--HA-AAYYA-GHGHAHA-AHVN-ND-RGHAGHQASHRRDRRA
H [HIS  579   ]    0.607 HHHHHHHHHHQHHHHHHHHHHHHHHHHHHHHHHHHHHHHHHHHHHHHHHHHHHQHHQQQ-QQQQQQQQQQQQQ-HQQHQQQQQQQHQPQQQQQQQHQQHQQQPHQ-QQQPQQQQQQQQHQQ-Q-Q-HQ---Q--QQQQ-Q-Q-RRKR-RRRRRRHRH--QR-RRQQR-RQRQRQR-QHQR-RR-GRQRRQHRRQGGRHGQ
Y [TYR  580   ]    0.521 YYYYYYYYYYYYYYYYYYHYKHKYYHFKYYYHHYHHYHYYYHHHHYHHYYYYHHHHHHH-HHHHHHHHHHHHH-YHHYHHHHHHHYHHHHHHHHHYHHHHHHHYH-HHHHHHHHHHHHIHH-HYH-YH---H--HHHH-H-H-TSAP-TRSAFMHS--MHSVFY--Y-ATSHYHYVQYNWISS-HLHYMTHYYHHHSSHQ
K [LYS  581   ]    0.596 KKKKKKKKKKKKKKKKKKKKGKGKKKKGKKKKKKKKKKKKKKKKKKKKKKKKKKKKKKK-KKKKKKKKKKKKK-KKKKKKKKKKKKKKKKKKKKKKKKKKKKKKK-KKKKKKKKKKKKAKK-KSK-KK---K--KKKK-K-K-MKPS-MQRPGSKS--KKSQGSKKS-GGGKSKSQHKESKSH-GGKSPGKSSKGGHGGH
G [GLY  582   ]    0.635 GGGGGSGGGGGGGGGGGGGGGGGGGGGGGGGGGGGGGGGGGGGGGGGGGGGGSSSSSGS-SSGSSSSNSSSSS-GSSGSSSSSSTGSGSSSSTGSGSSGSTSGGG-GGSGSSSSSSSSHSS--GN-GN---G--SSSS-S-S-G-LG-GGGTGSGG--QSGGGGGGG-GGGSGSGGQGQNAWG-GGSGSGGGSSGGGGGQ
S [SER  583   ]    0.480 GGSSSSGSSSSSSGSSSSGNGSGSSGGGSGSGGSGGSGGSGGGGGGGSSSSSSSSSSTT-SSTTSSSSSSSTS-SSSSSSNNSTTSTNSTNTTNNSSSGNNSNSN-NNNNTSSNTSSTRTT--LT-NT---N--SNSN-N-S-GPSP-GRYSGGGSQ-QNGEGG--S-GVGNGNGEASRTQGG-AGNGSVGSSNAAGGAA
S [SER  584   ]    0.494 NNSSSSNSSSNSSSSSSSSSSSSSSSRSSNSSSSSSSSSSNSSNSNNSSSSSTSTTSGN-NNGNNNNNSNNNT-SNNSNNNTNSTSTTNSNSTTNSNNSNNNTST-TTTTSNNTSNNSTNT--FT-ST---T--NTTT-T-N-GASP-GNGGGRSKS-ANTQGG--R-GSGTGNGQASSSSGN-KGTAGSSRGNKKNSKA
R [ARG  585   ]    0.831 RRRRRRRRRRRRRRRRRRRRRRRRRRSRRRRRRRRRRRRRRRRRRRRRRRRRRRRRRRR-RRRRRRRRRRRRR-RRRRRRRRRRRRR-RRRRRRRRRRRRRR-R----R-RRRRRRRRDRR---R-RR------RRRR-R-R-RRR--RRGRRRRRS-RRSRR-KKR-RRRRSRSRKRANKGR-RRRSRRRRNRRRRRRK
G [GLY  586   ]    0.743 GGGGGGGGGGGGGGGGGGGGGGGGGGGGGGGGGGGGGG-GGGGGGGGGGGGGGGGGGGG-GGGGGGGGGGGGG-GGGGGGGGGGGGGGGGGGGGGGGGGGGGGGG-GGGGGGGGGGGGGGG--NG-GG---G--GGGG-G-G--GRG--GGRGSGGA-MGRAGWPPA-SGSGRGGAKGGRMGG-GSGGRGGARGGGGRGK
R [ARG  587   ]    0.761 RRRRRRRRRRRRRRRRRRRRRRRRRRRRRRRRRRRRRR-RQRRRRQRRRRRRRRRRRRR-RRRRRRRRRRRRR-RRRRRRRRRRRRRRRRRRRRRRRRRRRRRRR-RRRRRRRRRRRRRRR--IR-RR---R--RRRR-R-R-RRAR-RRRGRNRGR-KRRTRRRRG-RGR-RRGTARSRKNG-RRRGGGRGRRRRGARA
S [SER  588   ]    0.627 SSSSSSSSSSSSSSSSSSSSSSSSSSSSSSSSSSSSSS-SSSSSSSSSPSSS-SSSSSP-SSSSSSSSSSSP--SSSSSSSSSSSSSGSSSSSSSSSSSS-SGSG-GGSGSSSSSSSSSPS--NS-SS---G--SSAS-S-S-PPGR-PNGGASSRS-SSGNARSSS-SRS-PSGNQSSGQRG-GSSGGRSSPSGGGGGQ
K [LYS  589   ]    0.620 KKKKKKKKKKKKKKKKKKKKKKKKKKKK-KKKKKKKKK-KKKKKKKKKKKKK-KKKKKK-KKKKKKKKKKKK--KKKKKKKKKKKK-RKKKKKKKKKKKK-KRKR-RRKRKKKKKKKKVKK--FK-KK---R--KKKK-K-K-QKKG-QRGKGKKKR-QKGRGRSST-GGG-GKTRKKGGQRG-GGKTKGKTPKGGGGGK
S [SER  590   ]    0.475 --SSS--SS--S-SS-S-S-S-SS---S--------S--S----S--T-S---------------------------S-------SGS-----S-S------S-S-SS-SR----S--L----VS-SSC--S-C---------N-GG-NSRNAGSYA-T-GSARGGK-GGG-G-KSTSRGAGG-GG-KSGSKN-GGGSGT
S [SER  591   ]    0.471 --SSSS-SSS-SSNSSS-SSSSSSSS-S---SS-SSSS-S-SS-S--S-SSS--SS-S----SS--------K----S-------SKK-----G-S----K-KSK-KK-KS----F--S----FV-SVS--K-S---------K-SR-KARRKGSGR-K-RTKRKKG-GGN-S-GTNSKKRRG-GG-GRGSGK-GGGSGN
R [ARG  592   ]    0.906 RRRRRRRRRRRRRRRRRRRRRRRRRRRR-R-RR-RRRR-RRRRRRRRRRRRR-RRRRRR-RRRRRRRR-RRRR-RRRRRRRRRRRRRRRRRRRMRRRR-RRRRRR-RRRRRRR--RR-RRR--R--K-R--R-R-R-R-R---RRRR-R-GFRRR-R-KRRRRRRRR-RRR-RRRRRRYRRGR-RRRRYRRRKRRRRRRR
F [PHE  593   ]    0.806 FFFFFFFFFFFFFFFFFLFFFFFFFFFF-F-FF-FFFF-FFFFFFFFFFFFF-FFFFFF-FFFFFFFF-FFFF-FFFFFFFFFFFFFFFFFFFFFFFF-FFFFFF-FFFFFFF--FF-FFF--FF-FFF--F-F-F-F-F---FFFF-FFYGFFF-H-YFYYFRFFF-FFF-FFFYYFGMWGY-YFFFGFFFYFYYYFYY
S [SER  594   ]    0.702 SSSSSSSSSSSSSSSSSGSSSTSSSSSS-S-SS-SSSS-SSSSISSISSSSS-SSSSAS-SAASSSSS-SSSS-SSSSSSSSASSSSSSSSSSSSSSS-SSSSSS-SSSSASS--SS-SSS--SS-SSS--S-S-S-S-S---GASG-GQGSGGSAS-ASSAGGSSS-GSG-SSSAGSSGGRG-GGSTSSSS-SGGGSGG
G [GLY  595   ]    0.947 GGGGGGGGGGGGGGGGGGGGGGGGGGEG-G-GG-GGGG-GGGGGGGGGGGGG-GGGGGG-GGGGGGGG-GGGG-GGGGGGGGGGGGGGGGGGGGGGGG-GGGGGG-GGGGGGG--GG-GGG--GG-GGG--G-G-G-G-G---GG-G-GGGGGGGGG-GGGGGGAAG-GGS-GGGGGGGGGNG-GGGGGGGG-GGGG-GG
G [GLY  596   ]    0.948 GGGGGGGGGGGGGGGGGGGGGGGGGGGG-G-GG-GGGG-GGGGGGGGGGGGG-GGGGGG-GGGGGGGG-GGGG-GGGGGGGGGGGGGGGGGGGGGGGG-GGGGGG-GGGGGGG--GG-GGG--GG-GGR--G-R-G-G-G---SGGG-SGGGGGGGG-GGGGGGGGG-GGG-GGGGGGGGGNG-GGGGGGGG-GGGGGGG
F [PHE  597   ]    1.000 FFFFFFFFFFFFFFFFFFFFFFFFFFFF-F-FF-FFFFFFFFFFFFFFFFFF-FFFFFF-FFFFFFFF-FFFF-FFFFFFFFFFFFFFFFFFFFFFFF-FFFFFF-FFFFFFF--FF-FFF--FF-FFF--F-F-F-F-F---FFFF-FFFFFFFFF-FFFFFFFFF-FFF-FFFFFFFFFFF-FFFFFFFF-FFFFFFF
G [GLY  598   ]    0.983 GGGGGGGGGGGGGGGGGGGGGGGGGGGG-G-GG-GGGGGGGGGGGGGAGGGG-GGGGGG-GGGGGGGG-GGGG-GGGGGGGGGGGGGGGGGGGGGGGG-GGGGGG-GGGGGGG--GG-GGG--GG-GGG--G-G-G-G-G---GGGG-GGGGGGGGG-GGGGGGGGG-GGG-GGGGGGGGGSG-GGGGGGGG-GGGGGGG
A [ALA  599   ]    0.719 AAAAAAAAAAAAAAAAAAAAAGAAAAAA-A-AA-AAAAAAAAAAAAAAAAAA-AAAAAA-AAAAAAAA-AAAA-AAAAAAAAAAAAAAAAAAAAAAAA-AAAAAA-AAAAAAA--AA-AAA--AA-AA---A---A-A-A---SGAA-SSGGSSAAS-GAASSASSA-ASA-AAASGASSGSS-SAAAGSAA-ASSSASG
R [ARG  600   ]    0.955 RRRRRRRRRRRRRRRRRRRRRRRRRRRR-R-RR-RRRRRRRRRKRRKRRRRR-RRRRKR-RRKRRRRR-RRRR-RRRRRRRRRRRRRRRRRRRRRRRR-RRRRRR-RRRRRRR--RR-RRR--RR-RR---R---R-R-R---RRRR-RRRRRRRRR-RRRRRRRRR-RRR-RRRRRRRRRRR-RRRRRRRR-RRRRRRR
D [ASP  601   ]    0.958 DDDDDDDDDDDDDDDDDDDDDDDDDDDD-D-DD-DDDDDDDDDDDDDDDDDD-DDDDDD-DDDDDDDD-DDDD-DDDDDDDDDDDDDDDDDDDDDDDD-DDDDDD-DDDDDDD--DD-DDD--DD-VD---D---D-D-D---DDDD-DDDDDDDDD-DDDDEDDDD-DDD-DDDDDDDDDDD-DDDDDDDD-DDDDDDD
Y [TYR  602   ]    0.944 YYYYYYYYYYYYYYYYYYYYYYYYYYYY-Y-YY-YYYYCYCYYYYCYYYYYY-YYYYYY-YYYYYYYY-YYYY-YYYYYYYYYYYYYYYYYYYYYYYY-YYYYYY-YYYYYYY--YY-YYY--YY-CY---Y---Y-Y-Y---YYCY-YYYFYYYYY-YYYY-YYYY-FYF-YYYYYYYYYYY-YFYYYYYY-YYYYYYY
R [ARG  603   ]    0.990 RRRRRRRRRRRRRRRRRRRRRRRRRRRR-R-RR-RRRRRRRRRRRRRRRRRR-RRRRRR-RRRRRRRR-RRRR-RRRRRRRRRRRRRRRRRRRRRRRR-RRRRRR-RRRRRRRR-RR-RRR--RR-RR---R---R-R-R---RRRR-RRRRRRRRR-RRRR-RRRR-RRR-RRRRRRRRRRR-RRRRRRRR-RRRRRRQ
Q [GLN  604   ]    0.809 QQQQQQQQQQQQQQQQQQTQTQTQQTQT-Q-TT-TTQTQQLTTQTLQQQQQQ-QQQQQQ-QQQQQQQQ-QQQQ-QQQQQQQQQQQQQQQQQQQQQQQQ-QQQQQQ-QQQQQQQY-QQ-QQQ--QQ-QQ---Q---Q-Q-Q---QQQQ-QQQQQ-TQQ-QQQQ-QQQQ-TQT-QQQQQQQQRMQ-QTQQQQTQ-QQQQQQ-
S [SER  605   ]    0.465 SSSSSSSSSSSSSSSSS-SSSNSSSSSS-S-SS-SSSSSSSSSSSSSSSSSS-TSSSTM-TTTASTAM-TTMT-STTSTTTTTATSTTTATATTTSTT-TTTTST-TTTTTMTE-SS-TMT--TT-STS--T-S-T-T-T---MTQQ-M--Q--SGQ--TQY-S--S-QPQ-STSYFSGGSDT-SQTQQPSS-TSSTSS-
S [SER  606   ]    0.541 SSSSSSSSSSSSSSSSS-SSSSSSSSSS-S-SS-SSSSSSSSSSSSSSSSSS-PSSSNP-SANSSSAS-AAAS-SAASAAASASPSPPASPSPPSSAA-PATPSP-PPSPTSAH-SS-APP--AP-SPS--P-S-S-S-S---GSGN-G--S--SN---ANG-S--S-SSS-SASGSSNR--S-SPSPSSSS-ASSSSS-
G [GLY  607   ]    0.575 GGGGGGGGGGGGGGGGG-GGGGGGGSGG-G-GG-GGGGGGGGGGGGGGGGGG-GGG--G-GA-GGGGG-AAGG-GAAGAAAGAGGGGGAGGGGGGGAA-GAAGGG-GGGGAGAM-GG-AGG--AG-GGG--G-G-G-G-G---GASK-G--G--GK---A-G-G--G-RTR-GAGGGGQ---G-GRGSGTGG-AGGGGG-
A [ALA  608   ]    0.340 SSAAASSAGASSASASA-SYSSSAASSS-S-SS-SSAFSASSSSFSSASAAA--AAS----G----V--GG---GGGAGGGGG--AGGG----G-AGG--GGGSG-GGGGGGGL----G-G--G--T-D--G-D-G-G-G---QG-A-Q-----FG---G-R-S--S-QGQ-SGSR-ART--G-GQG--GFS-GGGGSG-
S [SER  609   ]    0.464 SSSSSSSSSSGSSSSSS-GASGSSSGSS-S-GG-GGSGSSSSGSGSSSASSS-GSSS-G-GG-G-GNG-GAGG-SGGSGGGGGGGSGGGG-GGG-SVA--AGGSG-GGGGGGGT----GGA--GS-GSS--G-S-G-G-G---GS-K-G---ATGP---G-E-G--A-AGP-GGGE-SSD--G-GPG--GGA-GGGGAG-
S [SER  610   ]    0.443 SSSSSSSSSSSSSSSSS-SNSSSSSSSS-S-SS-SSSSSSSSSSSSSTNSSS-SSSG-G-SS-SSSAG-NNGS-SNSSNNNSSSSSPGSSSSSGSSNN-SNNGNG-GGSGGNPH-SS-SSP--NS-SSS--G-S-S-S-S---GG-P-G---DTSK---N-R-R--R-PSR-RNRR-SSK--G-GPS--SSR-NGGGRG-
S [SER  611   ]    0.427 SSSSSSSSSSSSSSSSS-SSSSSSSSSS-S-SS-SSSSSSSSSSSSSSSSSS-GGGT-N-GA-GGGGN-ATNG-SAASAASTAGGSGFAGGGGFGSAT-GATFSF-FFTFAAAT-GG-ANG--AG-SGS--F-S-T-T-T---GG-N-G---RSSP---S-T-S--N-RTS-SSST-SNS--G-GRT--TSN-SGGGNG-
S [SER  612   ]    0.462 GGSSSSGSSSSSSGSSS-SGS-SSSSCS-G-SS-SSSSDSGSSGSGGTGSSS-GFFS-T-NG-GGNGA-GGAG-SGGSGGGGGGSSNGGGSGSGGSGG-SGGGGG-GGGGGFGL-GG-VTN--GG-SGS--G-S-G-G-G---RG-N-R-SGNSSA---G-A-N--N-SRA-NGNA-STS--G-GSG--RSN-GGGGNG-
F [PHE  613   ]    0.352 FFFFFFFFFFFFFFFFF-FFF-FFFFFF-F-FF-FFFSFFFFFFSFFFFFFF-FGGF-F-FG-FFFFF-FGFF-FGGFGFGGGFFFFSGFFFFGFFGG-FGGSFG-GGGSG-GL-FF-GFF--GF-FFF--G-F-G-G-G---GT-P-G-YMKMSM---G-G----G--PG--G-G-FAM--P-GAG--PSG-GGGPGR-
S [SER  614   ]    0.399 SSSSSSSSSSSSSGSSSSSNSCSSSSSS-S-SS-SSSSSSSSSSSSSSNSSS-NGG-NG-SFNNTSGG-GFGS-SFFSFGFFFNGSTGFNSNGGSSFF-SFFGSG-GGFGF-F--TT-FGT--FG-SGS--G-S-F-F-F---GA-G-G-HQGPSG---F-P--QQS--GP--F-P-SNG-SR-GGF-GGSS-FGGRSS-
S [SER  615   ]    0.464 SSSSSSSSSSSSSASSSSSNGNGSSSSG-G-SS-SSSSSSSSSGSSGNTSSS-SSS-SN-GGSSNGGN-GGNS-SGGSGGGGGSGSSSGSNSGENSGG-NGGSSG-GGGSG-G--NN-GSS--GG-SGS--G-S-G-G-G---SG-Y-S-RRPPSM---G-P--QQS--GS--G-P-SNG-RS-GPG-MGSS-GGGSLG-
S [SER  616   ]    0.525 SSSSSGSSSSNSSSSGSSSNSNSSSSTS-S-SS-SSSSSSSSSSSSSSNSSS-NSS-FR-NGFNNNRR-RGRN-SGGSGRGGGNNSSGGNNNNINSGG-NGGGSG-GGGGG-G--NN-GRS--GN-SNS--G-S-G-G-G---TA-G-T-NNHSSG---G-S--NNN--SA--G-S-SGG-SG-GSG-SSSN-GGGGNP-
R [ARG  617   ]    0.693 RRRRRRRRRR-RRRRRRHRRRRRRRRRR-R-RR-RRRRRRRRRHRRHLRRRR-RRR-NG-RRNRRRGG-GRGR-RRRRRGRRRRRRRRRRRRRSRRRR-RRRRRG-RRRRR-R--RR-RGR--RR-HRR--R-R-R-R-R---RR-N-R-PTTRRN---R-A--RRR--VM--R-ANRRR-GG-RAR-RVRR-RRRGRR-
A [ALA  618   ]    0.474 GGATAAGAAAAAAGAKAASAPAPA-SAP-A-SS-SSASA-APSASAAMAAAA-AGGGAA-AGAPTAGA-GGAT-AGGAGGGGGSTAGGGSS-TA-AGG--GGGAR-GGGGGGG--TT-GA---GA-AA---G---G-G-G---S--F-S-GRASSG---G-G--GGP-AGG--G-GRAVGYGG-SMG-NGSP-GSSGPS-
S [SER  619   ]    0.537 SSSSSSSSSSSSSSSTNSTNPSPS-TGP-S-TT-TTGTS-GPTRTGRTNSSS--GGTRR-GGRGGGGR-RGRG-SGGSGRGGGGASSGGGG-AV-SGS--GGGSG-GGGGGSG--GG-GRG--GG-SG---G---G-G-G---N--A-N-GGGSTVP--GKG-GGG--GGN-GGGGGSPGSGG-GGG-QGTG-GGGGGG-
S [SER  620   ]    0.466 SSSSNSSSSSSSSSSASSSSSSSS-SSS-S-SS-SSSSS-SSSSSSSSSSSS--RRRGN-RRGRRRRN-NRN--SRRSRNRRRRRSGARRR-RI-SRR--RRASG-PPRARRR--RR-RSS--RR-SR---P---R-R-R---PG-G-PQSSPGSKH--RQG-PSS--PPG-PRPGGSNAQGG-SSR-RPSS-RSSGSG-
S [SER  621   ]    0.494 SSSSSSSSSSSSSSSASSSSSSSS-SSS-S-SS-SSSSS-SSSSSSSSSSSS-GSSGNT-NNNNNNSP-PNT--SNNSNPSQNSNS-RNSSSNTSSNS-SNNRSP-RRQRNSN--NN-STG--NS-SS---R---Q-Q-Q---VG-G-VNSGARSPY-SSNR-SRR--SRF-SSSRASGPPGS-GGQ-SRSY-SGGSYS-
R [ARG  622   ]    0.352 RRRRRRRRRRRRRRR-RHRRRRRR-RRR-R-RR-RRRRR-RRRRRRRRRRRR-RSSNR--TQR--TQ---Q---RQQRQ-Q-Q--R-TQ--G-EGRQQ-GQQTRR-TT-TQAQ-----Q-R--Q--C----T-----------PR-S-PR-GRRRQR-RQKS-RGG--TTG-RQRSVRHPYGR-GF--GTR--QGGR-G-
S [SER  623   ]    0.346 SSSSSSSSSSSSSSS-SSSTSSSS-SSS-S-SS-SSSSS-SSSRSSRSSSSS-SGGRN---AN---A---A-R-SAQSQ-A-A--SRGQ--R-FRSAA-RTAGST-GG-G-RA-----Q-S--A--S----G-----------QQSA-QS-SPDSMG-GAST-PGG--ISY-PAPTGSSYTGS-SG-SGSS--ASSS-S-
G [GLY  624   ]    0.534 GGGGGGGGGGGGGGG-GAGSSGSG-GGS---GG-GGGGG--GGGGGGGSGGG-AHHNT----T---------G-G--G-------GSG---N-ING---G--GGG-GG-G-N--------A-----S----G-----------AGGP-AG-GGYGGG-G-GG-GGG--GGG-G-GGGGYGGGG-GY-GGGG---GGG-G-
G [GLY  625   ]    0.653 GGGGGGGGGGGGGGG-GGGGGGGG-GGG---GG-GGGGG--GGGGGGGGGGG-GGGTG----GAP-------A-G--G---P-APGAG-AAAPGPG---A--GEG-YYPG-A---PP---G---S-GS---Y---P-P-P---FPGT-FG-GGGGGG-G-GG-GNN--SGG-G-GGGGGGGGG-GGPSGGGG--GGGGG-
G [GLY  626   ]    0.706 GGGGGGGGGGGGGGG-GGSSGGGG-SGG---SS-SSGSG----G-GGGSGGG-GGGGGG-G-GGGG-G-A-GG-G--G-A-G-GGGGG-GGGGGGG---G--GGH-GGGGGG---GG--GG---G-GG---G---G-G-G---GRGT-G-GGGGSYG-G-FG-YAAG-GGG-Y-YGSGAG-GG-GGGRGGSG--GGGGG-
G [GLY  627   ]    0.747 GGGGGGGGGGGGGGG-GGGTSSSG-GGS---GG-GGGGG----G-NGGSGGG----G-G-GG-GGGGG-GGGG-GGGGGGGGGGGGGGGGGGGGGGGG-GGGGGG-GGGGVSA--GG-GTG--GG-GG---G---G-G-G---GPGG-G-GG-GGPG-GGAG-GGGS-GSG-GGGGNGNG-GG-GGGNGSGS-GGGGGG-
H [HIS  628   ]    0.533 YYHHHHYHHHHHHYH-HR-HRHRH--HR--------H-Y----Y-VYHHHHH----H-H-HH-HHHHH-HHHH-HHHHHHHHHHHHHGHHHHHFHHHH-HHHGHG-GGHGHHH--HH-HHR--HH-HH---G---H-H-H---ACYY-A-WY-S-H--YHTY-GRRY-FY--GHGYYHNH-GG-N-HNYY-Y-HNNGYN-
G [GLY  629   ]    0.743 GGGGGSGGGGGGGGG-GG--GGGG--GG--------G-G--SSGSNGS-GGG----G-G-GG-GGGGG-GGGG-GGGGGGGGGGGGGGGGGGGGGGGG-GGGGGG-GGGGVGG--GG-GGG--GG-GG---G---G-G-G---PVYN-PAGG-N-M--GGPG-GGGG--P--GGGGYGFG-GG-G-GGGP-G-GGGG-G-
S [SER  630   ]    0.485 NNSSSSNSSSSGSNS-SS--FNFS--NF--------S-N--SSSSFSS-SSS----G-G-GG-GGGGG-GGGG-SGGSGGGGGGGSGSGGGGG-GSGG-GGGSSS-SSGSGGG--GG-GGF--GG-GG---S---G-G-G---MTGQ-MQGS-N-N--SGGG-YSSG--N--YGYGQSSS-RS-N-GPNN-N-GNNS-N-
S [SER  631   ]    0.496 SSSSSSSSSSSSSSS-SPSNGSGS-SNG---SS-SSSSS--SSSSSSSNSSS-N--STN-NNTNNNNN-TTNN-SNNSNTNNNSNSSRNSNNN-NSTN-NNTRTR-RRNRNSTH-NN-NNG--NN-SN---R---N-N-N---GR-F-GQRNFGSP--RNFA-SNNN--S--SNSAASYG-PY-S-NSNSS--NSSY-S-
R [ARG  632   ]    0.555 RRRRRRRRRRRRRRR-RRRRGRGR-RRG---RR-RRRRR--RRRR-RRRRRR-R--RRR-RRRRRRRR-RRRR-RRRRRRRRRRRRRGRRRRR-RRRR-RRRGRG-GGRGRRRK-RR-RRG--RR-RR---G---R-R-R---YA-N-YRG-NGRF--GRQP--RRY--M---R-PPRNS-NR-Y-RR-MR--RYYR-Y-
G [GLY  633   ]    0.799 GGGGGGGGGGGGGGG-GGGGGGGG-GGG---GG-GGGGG--GGGG-GGGGGG-G--GGG-GGGGGGAG-GGGG-GGGGGGGGGGGGGGGGGGG-GGGG-GGGGGG-GGGGGGGG-GG-GGG--GG-GG---G---G-G-G---GWGT-GGG-SGGVG-GGQQ--GGG-GP---G-QQGSG-RS-GSG-GPG--GGGS-G-
F [PHE  634   ]    0.599 FFFFFFFFFFFFFFF-FFFFGFGF-FFG---FF-FFFFF--FFFFLFFFFFF-F--FFF-FFFFFFFF-FFFF-FFFFFFFFFFFFFFFFFFF-FFFF-FFFFFF-FFFFFFFA-FF-FFG--FF-VF---F---F-F-F---FCSY-F-G-FFFNP-VFQY--TTN-YI---F-YHFQF-GN-GYF-FIF--FGGN-G-
G [GLY  635   ]    0.803 GGGGGGGGGGGGGGG-GGGGGGGG-GGG---GG-GGGGG-GGGGGRGGGGGG-G--GGG-GGGGGGGG-GGGG-GGGGGGGGGGGGGGGGGGGGGGGG-GGGGGG-GGGGG-GE-GG-GGG--GG-GG---G---G-G-G---GASY-GGSGGGGSH-GGGG--QQY-GFG--G-GVGPGGGG-GGG-GFG--GGGG-G-
G [GLY  636   ]    0.850 GGGGGGGGGGGGGGG-GGGGGGGG-GGG---GG-GGGGG-GGGGGKGGGGGG-G--GGG-GGGGGGGG-GGGG-GGGGGGGGGGGGGGGGGGGGGGGG-GGGGGG-GGGGTGGV-GG-GGG--GG-GG---G---G-G-G---GGGG-GAGYGGGSY-GGFG--GGG-GTG--G-GGGSGGGG-GGGP-TG--GGGG-G-
G [GLY  637   ]    0.818 GGGG-GGGGGGGGGG--GGGGGGG-GGG-G-GG-GGGGG-GGGGGGGGGGGG-G--GGG-GGGGGGGG-GGG--AGGGGGGGGGGGGGGGGGGNGGGG-GGGGGG-GGGGGGGQ-GG-GGG--GG-GG---G---G-G-G---GSSG-GPGNGGGSG-GGNY--GGG-GGG--G-YNGTNGGS-GGGG-GG--GGGSGG-
G [GLY  638   ]    0.663 GGGG-GG-GGGGGG---GGGSGS-GGGS-G-GG-GGGGGGGGGGGGGSGGGGGG--GGG-GGGGGNGG-GGG--SGGGGGGGG--GGG-----S-GGG---GKGG-GGFN-GGG-GG-GGG--G--G--------G-G-G---GGGS-GSGNGNGSG-GGHG-SGGN-AGS-SGSGPGAPGGS-YNGG-GG--GYYSGY-
Y [TYR  639   ]    0.703 YYYY-YY-YYYYYY---YYYYYY-YYYY-Y-YY-YYYYYYYYYYYYYYYYYYYF--FYF-FFYFFYFF-FFF--GFFYFFFFF--YGF-----Y-YFF---FHYV-FFGY-FFV-FF-FFG--F--Y--------F-F-F---YLYY-YYYSYYYYY-RFYF-YWWY-YYY-YFYFYYYGYFG-YYFY-YYY-FYYGYY-
G [GLY  640   ]    0.891 GGGG-GG-GGGGGG---GGGGGG-GGGG-G-GG-GGGGGGGGGGGGGGGGGGGG--GGG-GGGGGSSG-GGG--GSGGGGGGG--GGG-----G-GGG---GLGG-GGGG-GGR-GG-GGG--S--G--------G-G-G---GGGG-GGGGGGGGN-GGNG-GGGG-GGG-G-GGQGVGGGG-GGGG-GGG--GGGGG-
G [GLY  641   ]    0.704 GGGG-GG-SGGGGG---GGGGGG-GGGG-G-GG-GGGGGGGGGGGGGGSGGGGG--NNS-GNNGG-NN-NNS---NNGNNNGN--GGG-----G-GNN---NGGN-GGNG-NND-GG-NSG--N--G--------G-G-G---GGGG-GGRGGGGGG-GNQG-GAAS-GGG-G-GGPGGGYGG-GGGG-GGG--GGGGG-
F [PHE  642   ]    0.512 FFFF-FF-FFFFFF---FFFFFF-FFFF-F-FF-FFFFLFFFFFFFFFFFFFFF--FYF-FFYNF-FF-FFF---FFFFFFFF--FFF-------FFF---FLVS-GGF--FFV-FF-FFF--F--L--------F-F-F----GSS--FSYFSFSY-MFYS-NFFS-N-S-N-NSSFYGHGY-GSFG--FN--GGYSG-
Y [TYR  643   ]    0.728 YYYY-YY-YYYYYY---YYYYYY-YYYY-Y-YY-YYYYYYYYYYYYYYYYYYYY--YY--YYYFY-YV-YY----YYYYYYYY--YYY-------YYY---YVYY-NNY--GYI-YY-Y-Y--Y--Y--------Y-Y-Y----SYY--TGYSYYYY--YNY-YYYY-YYY-Y-YYYYRYHSY-AYYY-YYY--AAYYA-
N [ASN  644   ]    0.510 TTNN-ST-NNSNNN---NNSNSN-NNNN-N-NN-NNNNNNNNNNNNNHNNNNNN--SNG-STNYN-T--TTG---TTNTTTST--NSN-----N-NTT---T-NN-NNSN-NTF-NN-TGN--T--N--------S-S-S----TSG--HGGGSNGH--TQR-NRRN-GAG-N-NRNNSNHRG-GGTS-ANN--GGGNG-
S [SER  645   ]    0.596 SSSS-SS-SSSSSS---SSNSSS-SSSS-S-SS-SSSSSSSSSSSSSSNSSSSS--NAG-NSASS-SS-SSS---SSSSSSSS--SND-----D-SSS---SGRD-DDSD--SS-SS-SAN--S--S--------S-S-S----AN---ASSSSSGQ--SYP-NGGN-SPG-N-NPYS-SGSN-G-SS-PSN--GGNNG-
D [ASP  646   ]    0.566 DDDD-DD-DDDDDD---DDEDDD-DDDD-D-DD-DDDDDDDDDEDDEDDDDDDD--DDD-DDDDD-DD-DDD---DDDDDDDD--DDA-----A-DDD---DDDA-AADA-DDD-DD-DED--D--D--------D-D-D----VN---QGDQGD-N-SDSS-SNNS-YS--S-SSR--THNS-G-DY-SDS--GGSSG-
G [GLY  647   ]    0.706 GGGG-GG-GGGGGG---GGGGGG-GGGG-G-GG-GGGGGGGGGGGGGGGGGGGG--GGS-GGGGG-GG-GGS---GGGGGGGG--GGG-----G-GGG---GIGG-GGGG-GGG-GG-GSG--G--G--------G-G-G---SRH--SGGNGNGSR-GGNS-SDD--GGS-S-SSG--GGDG-S-GG-GGS--SSGSS-
Y [TYR  648   ]    0.828 YYYY-YY-YYYYYY---YYYYYY-YYYY-Y-YY-YYYYYYYYYYYYYYYYYYYY--YYY-YYYYY-YY-YYY---YYYYYYYY--YYY-----Y-YYY---YLYY-YYYY-YYY-YY-YYY--Y--Y--------Y-Y-Y---YEN--YY-YYTYYF-GYYY-YYY--GYY-Y-YYT-YYGYY-Y-YV-YYY--YYYHY-
G [GLY  649   ]    0.876 GGGG-GG-GGGGGG---GGGGGG-GGGG-G-GG-GGGGGGGGGGGGGGGGGGGG--GGG-GGGGG-GG-GGG---GGGGGGGG--GGG-----G-GGG---GGGG-GGGG-GGG-GG-GGG--G--G--------G-G-G---GGNG-GGGG-AGGG-GGGG-NGGA-GGG-N-NGG-G-GGG-GGGV-GGA--GGGNG-
G [GLY  650   ]    0.815 GGGG-GG-GGGGGG---GGGGGG-GGGG-G-GG-GGGGGGGGGGGGGGGGGGGG--GGG-GGGGG-GG-GGG---GGGGGGGG--GGG-----G-GGG---GNGG-GGGG-GGG-GG-GGG--G--G--------G-G-G---GGQA-GGGGNSGSG-GGGG-NGGN-GPG-N-NGG-GNGGG-GGGG-PGN--GGGNG-
N [ASN  651   ]    0.660 NNNN-NN-NNNNNN---NNNNNN-NNNN-N-NN-NNNNNNNNNNNNNNNNNNNN--NAT-NNANN-NS-NNN---SNNNNNNN--NNN-----N-NNN---NNNN-NNNN-SNN-NN-NNN--S--N--------N-N-N---PRNP-PQRNSNNSN-SNAN-NSSN-GH--S-SNR-NNGNS-SGNS-HNN--SSSSS-
Y [TYR  652   ]    0.654 YYYY-YY-YYCYYY---CYYYYY-YYYY-Y-YY-YYYYYYYYYYYYYYYYYYYY--YYY-YYYYY-YY-YYY---YYYYYYYY--YYY-----Y-YYY---YCYY-YYYY-YYY-YY-YYY--Y--Y--------Y-Y-Y---YVSA-YHHYYGYYA--YYY-GFFV-GA--T-TYH-YAGYY-YGY--AYV--YYYAY-
N [ASN  653   ]    0.571 NNNN-NN-NNSNNN---NNNNNN-NNNN-T-NN-NNNNNNDNNDNDDNNNNNGN--SNG-SSNNSHSG-SSG---TSNSSSSS--NSS-----S-NSS---SRKS-SSSS-GSS-SS-SGN--T--N--------S-S-S---QGGG-QDGSNNNNG--SNN-NGGN-NHN-N-NNS-NGSGN-SNS--HNN--SSNNS-
S [SER  654   ]    0.548 SSSS-SS-SSSSSS---SSSSSS-SSSS-S-SS-SSSSSSFSSFSFFSSSSSSH--QSN-HHS-HSHN-HHN---HHSHHHHH--SHS-----G-SHH---HDSG-GGHS-NHH-HH-HNS--H--S--------H-H-H---QASN-QQSNASSNA--HQS-SNNS-SHS-N-NSN-TSSSS-SSH--HSS--SSSSS-
Q [GLN  655   ]    0.486 QQQQ-QQ-QQQQQQ---QQQGQG-QQQG-Q-QQ-QQQQQQQQQQQQQQQQQQSS---QY-SSQ-SGSY-SSY---SSQSSSQS--QSS-----S-QSS---SRQS-SSQS-YSQ-SS-SYG--S--Q--------Q-Q-Q---HGSS-HQSTSKQQQ--SQS-GSSN-SAG-S-SSN--A-GG-NGQ--AQN--NNGNN-
G [GLY  656   ]    0.637 GGGG-GG-GGGGGG---GGAGSG-GGGG-G-GG-GGGGGGGGGGGGGAAGGGQG----G-GQ--GSQG-QQG---TQGQQQGQ--GGG-----G-GQQ---QPGG-GGGG-GQG-GG-QGS--T--G--------G-G-G---AGGG-ASSNGSGG---QPN-GGGD-GAG-G-GNS-GG-GG-GGG--AGD--GGGGG-
V [VAL  657   ]    0.561 VVVV-VV-VVVVVV---VVVVVV-VVVV-V-VV-VVVVVVVVVVVVVVVVVVVV--VVV-VVV-VVVV-VV----VVVVVVVV--VVT-----T-VVV---VSVT-TTVT-VVV----VVV--V--V--------V-V-V---H-PP-HFSATPVT--VVA--PPPP-PPP-P-P-D-PT-IP-PTV--PVP--PPPTP-
D [ASP  658   ]    0.974 DDDD-DD-DDDDDD---DDDDDD-DDDD-D-DD-DDDDDDDDDDDDDDDDDDDD--DDD-DDD-DDDD-DD----DDDDDDDD--DDD-----D-DDD---DPDD-DDDD-DDD----DDD--D--D--------D-D-D---D-DD-DDSDDDDDD-DDDD-DDDD-DDD-D-DDD-DDDDD-DDD--DDD--DDDDD-
W [TRP  659   ]    0.987 WWWW-WW-WWWWWW---WWWWWW-WWWW-W-WW-WWWWWWWWWWWWWWWWWWWW--WWW-WWW-WWWW-WW----WWW-WWWW--WWW-----W--WW---WQWW-WWWW-WWW----WWW--W--W--------W-W-W---WWWW-WWWWWWWWW-WWWW-WWWW-WWW-W-WWW-WWWWW-WWW--WWW--WWWWW-
W [TRP  660   ]    0.935 WWWW-WW-WWWWWW---WWWWWW-WWWW-W-WW-WWWWWWWWWWWWWWWWWWWW--WWW-WWW-WWWW--W----WWW--WWW--WWW-----W--WW---WWWW-WWWW-WWW----WWW--W--W--------W-W-W---WWWW-WWWWWWWWW-WWWW-WFFW-WWW-W-WWW-FFWWW-WWW--WWW--WWWWW-
G [GLY  661   ]    0.986 GGGG-GG-GGGGGG---GGGGGG-GGGG-G-GG-GGGGGGGGGGGGGGGGGGGG--GGG-GGG-GGGG--G----GGG--GGG--GGG-----G--GG---G-GG-GGGG-GGG----GGG--G--G--------G-G-G---GGGG-GG-GG-GS--GGGG-GGG--GG--G-GG--G---G-G-G--GG---GGG---
N [ASN  662   ]    0.907 NNNN-NN-NNNNNN---NNNNNN-NNNN-N-NN-NNNNNNNNNNNNNNNNNNNN--NNN-NNN-NNNN--N----NNN--NNN--NNN-----N--NN---N-NN-NNNN-NNN----NNN--N--N--------N-N-N---NN-N-NN-N--NS---NNN------D------N--S---S---N---N-----S---
```
