## Supplementary material for "Saturation genome editing of DDX3X clarifies pathogenicity of germline and somatic variation": Supp_File4

```
>Seq00000 sp|O00571|DDX3X_HUMAN ATP-dependent RNA helicase DDX3X OS=Homo sapiens OX=9606 GN=DDX3X PE=1 SV=3
MSHVAVENALGLDQQFAGLDLNSSDNQSGGSTASKGRYIPPHLRNREATKGFYDKDSSGWSSSKDKDAYSSFGSRSDSRG
KSSFFSDRGSGSRGRFDDRGRSDYDGIGSRGDRSGFGKFERGGNSRWCDKSDEDDWSKPLPPSERLEQELFSGGNTGINF
EKYDDIPVEATGNNCPPHIESFSDVEMGEIIMGNIELTRYTRPTPVQKHAIPIIKEKRDLMACAQTGSGKTAAFLLPILS
QIYSDGPGEALRAMKENGRYGRRKQYPISLVLAPTRELAVQIYEEARKFSYRSRVRPCVVYGGADIGQQIRDLERGCHLL
VATPGRLVDMMERGKIGLDFCKYLVLDEADRMLDMGFEPQIRRIVEQDTMPPKGVRHTMMFSATFPKEIQMLARDFLDEY
IFLAVGRVGSTSENITQKVVWVEESDKRSFLLDLLNATGKDSLTLVFVETKKGADSLEDFLYHEGYACTSIHGDRSQRDR
EEALHQFRSGKSPILVATAVAARGLDISNVKHVINFDLPSDIEEYVHRIGRTGRVGNLGLATSFFNERNINITKDLLDLL
VEAKQEVPSWLENMAYEHHYKGSSRGRSKSSRFSGGFGARDYRQSSGASSSSFSSSRASSSRSGGGGHGSSRGFGGGGYG
GFYNSDGYGGNYNSQGVDWWGN
>Seq00109 ATP-dependent RNA helicase DDX3X isoform 2 OS=Macacamulatta OX=9544 GN=DDX3X PE=2 SV=1
MSHVAVENALGLDQQFAGLDLNSSDNQSGGSTASKGRYIPPHLRNREATKGFYDKDSSGWSSSKDKDAYSSFGSRSDSRG
KSSFFSDRGSGSRGRFDDRGRSDYDGIGSRGDRSGFGKFERGGNSRWCDKSDEDDWSKPLPPSERLEQELFSGGNTGINF
EKYDDIPVEATGNNCPPHIESFSDVEMGEIIMGNIELTRYTRPTPVQKHAIPIIKEKRDLMACAQTGSGKTAAFLLPILS
QIYSDGPGEALRAMKENGRYGRRKQYPISLVLAPTRELAVQIYEEARKFSYRSRVRPCVVYGGADIGQQIRDLERGCHLL
VATPGRLVDMMERGKIGLDFCKYLVLDEADRMLDMGFEPQIRRIVEQDTMPPKGVRHTMMFSATFPKEIQMLARDFLDEY
IFLAVGRVGSTSENITQKVVWVEESDKRSFLLDLLNATGKDSLTLVFVETKKGADSLEDFLYHEGYACTSIHGDRSQRDR
EEALHQFRSGKSPILVATAVAARGLDISNVRHVINFDLPSDIEEYVHRIGRTGRVGNLGLATSFFNEKNMNITKDLLDLL
VEAKQEVPSWLENMAYEHHYKGGNRGRSK--RFSGGFGARDYRQSSGSSSSGFSSSRGSSSRSGGGGYGNSRGFGGGGYG
GFYTSDGYGGNYNSQGVDWWGN
>Seq00111 ATP-dependent RNA helicase DDX3X isoform 2 OS=Macacamulatta OX=9544 GN=DDX3X PE=2 SV=1
MSHVAVENALGLDQQFAGLDLNSSDNQSGGSTASKGRYIPPHLRNREATKGFYDKDSSGWSSSKDKDAYSSFGSRSDSRG
KSSFFSDRGSGSRGRFDDRGRSDYDGIGSRGDRSGFGKFERGGNSRWCDKSDEDDWSKPLPPSERLEQELFSGGNTGINF
EKYDDIPVEATGNNCPPHIESFSDVEMGEIIMGNIELTRYTRPTPVQKHAIPIIKEKRDLMACAQTGSGKTAAFLLPILS
QIYSDGPGEALRAMKENGRYGRRKQYPISLVLAPTRELAVQIYEEARKFSYRSRVRPCVVYGGADIGQQIRDLDRGCHLL
VATPGRLVDMMERGKIGLDFCKYLVLDEADRMLDMGFEPQIRRIVEQDTMPPKGVRHTMMFSATFPKEIQMLARDFLDEY
IFLAVGRVGSTSENITQKVVWVEESDKRSFLLDLLNATGKDSLTLVFVETKKGADSLEDFLYHEGYACTSIHGDRSQRDR
EEALHQFRSGKSPILVATAVAARGLDISNVRHVINFDLPSDIEEYVHRIGRTGRVGNLGLATSFFNEKNMNITKDLLDLL
VEAKQEVPSWLENMAYEHHYKGGNRGRSK--RFSGGFGARDYRQSSGSSSSGFSSSRGSSSRSGGGGYGNSRGFGGGGYG
GFYTSDGYGGNYNSQGVDWWGN
>Seq00146 ATP-dependent RNA helicase DDX3X isoform 3 OS=Callithrixjacchus OX=9483 GN=DDX3X PE=2 SV=1
MSHVAVENALGLDQQFAGLDLNSSDNQSGGSTASN----------------FYDKDSSGWSSSKDKDAYSSFGSRSDSRG
KSSFFSDRGSGSRGRFDDRGRSDYDGIGSRGDRSGFGKFERGGNSRWCDKSDEDDWSKPLPPSERLEQELFSGGNTGINF
EKYDDIPVEATGNNCPPHIESFSDVEMGEIIMGNIELTRYTRPTPVQKHAIPIIKEKRDLMACAQTGSGKTAAFLLPILS
QIYSDGPGEALRAMKENGRYGRRKQYPISLVLAPTRELAVQIYEEARKFSYRSRVRPCVVYGGADIGQQIRDLERGCHLL
VATPGRLVDMMERGKIGLDFCKYLVLDEADRMLDMGFEPQIRRIVEQDTMPPKGVRHTMMFSATFPKEIQMLARDFLDEY
IFLAVGRVGSTSENITQKVVWVEESDKRSFLLDLLNATGKDSLTLVFVETKKGADSLEDFLYHEGYACTSIHGDRSQRDR
EEALHQFRSGKSPILVATAVAARGLDISNVKHVINFDLPSDIEEYVHRIGRTGRVGNLGLATSFFNERNINITKDLLDLL
VEAKQEVPSWLENMAYEHHYKGSSRGRSKSSRFSGGFGARDYRQSSGASSSSFSSSRASSSRSGGGGHGSSRGFGGGGYG
GFYNSDGYGGNYNSQGVDWWGN
>Seq00197 ATP-dependent RNA helicase DDX3X isoform X5OS=Tarsius syrichta OX=1868482 GN=DDX3X PE=3 SV=1
MSHVAVENALGLDQQFAGLDLNSSDNQSGGSTASKGRYIPPHLRNREATKGFYDKDSSGWSSSKDKDAYSSFGSRSDSRG
KSSFFGDRGSGSRGRFDDRGRSDYDGIGSRGDRSGFGKFERGGNSRWCDKSDEDDWSKPLPPSERLEQELFSGGNTGINF
EKYDDIPVEATGNNCPPHIESFSDVEMGEIIMGNIELTRYTRPTPVQKHAIPIIKEKRDLMACAQTGSGKTAAFLLPILS
QIYSDGPGEALRAMKENGRYGRRKQYPISLVLAPTRELAVQIYEEARKFSYRSRVRPCVVYGGADIGQQIRDLERGCHLL
VATPGRLVDMMERGKIGLDFCKYLVLDEADRMLDMGFEPQIRRIVEQDTMPPKGVRHTMMFSATFPKEIQMLARDFLDEY
IFLAVGRVGSTSENITQKVVWVEESDKRSFLLDLLNATGKDSLTLVFVETKKGADSLEDFLYHEGYACTSIHGDRSQRDR
EEALHQFRSGKSPILVATAVAARGLDISNVKHVINFDLPSDIEEYVHRIGRTGRVGNL----------------------
--AKQEVPSWLENMAYEHHYKGSSRGRSKSSRFSGGFGARDYRQSSGASSSSFSSSRTSSSRSGGGGHGSSRGFGGGGYG
GFYNSDGYGGNYNSQGVDWWGN
>Seq00222 ATP-dependent RNA helicase DDX3X isoform X3OS=Enhydra lutris kenyoni OX=391180 GN=LOC111150416 PE=3 SV=1
MSHVAVENALGLDQQFAGLDLNSSDNQSGGSTASKGRYIPPHLRNREATKGFYDKDSSGWSSSKDKDAYSSFGSRSDSRG
KSSFFSDRGSGSRGRFDDRGRSDYDGIGSRGDRSGFGKFERGGNSRWCDKSDEDDWSKPLPPSERLEQELFSGGNTGINF
EKYDDIPVEATGNNCPPHIESFSDVEMGEIIMGNIELTRYTRPTPVQKHAIPIIKEKRDLMACAQTGSGKTAAFLLPILS
QIYADGPGEALRAMKENGRYGRRKQYPISLVLAPTRELAVQIYEEARKFSYRSRVRPCVVYGGADIGQQIRDLERGCHLL
VATPGRLVDMMERGKIGLDFCKYLVLDEADRMLDMGFEPQIRRIVEQDTMPPKGVRHTMMFSATFPKEIQMLARDFLDEY
IFLAVGRVGSTSENITQKVVWVEESDKRSFLLDLLNATGKDSLTLVFVETKKGADSLEDFLYREGYACTSIHGDRSQRDR
EEALHQFRSGKSPILVATAVAARGLDISNVKHVINFDLPSDIEEYVHRIGRTGRVGNLGLATSFFNERNINITKDLLDLL
VEAKQEVPSWLENMAYEHHYKGSSRGRSKSSRFSGGFGARDYRQSSGASSSSFSSSRASNSRSGGGGHGSSRGFGG----
----------------------
>Seq00235 ATP-dependent RNA helicase DDX3Y OS=Myotis brandtiiOX=109478 GN=D623_10005899 PE=3 SV=1
MRHVAVENALELDQQFAGLDLNTSDNQSKGGSTASKGRYIPPHLRNREASKGFHDKDSSGWSCSKDKDAYSSFGSR-DSR
GKPSYYSDRGSGSRGRFDDRGRSDYDGIGSRGDRTGFGKFDRSGHSRWGDRSDDDDWSKQLPPSERLEQELFSGGNTGIN
FEKYDDIPVEATGNNCPPHIESFNDIEMGEIIMGNIELTRYTRPTPVQKYAIPIIKEKRDLMACAQTGSGKTAAFLLPIL
SQIYTDGPGEALKAVRETGRYGRRKQYPISLVLAPTRELAVQIYEEARKFSYRSRVRPCVVYGGADIGQQIRDLERGCHL
LVATPGRLVDMMERGKIGLDFCKYLVLDEADRMLDMGFEPQIRRIVEQDTMPPKGVRHTMMFSATFPKEIQMLARDFLDE
YIFLAVGRVGSTSENITQKVVWVEELDKRSFLLDLLNATGKDSLTLVFVETKKGADSLEDFLYHEGYACTSIHGDRSQRD
REEALYQFRSGKSPILVATAVAARGLDISNVKHVINFDLPSDIEEYVHRIGRTGRVGNLGLATSFFNERNANITKDLLDL
LVEAKQEVPSWLENMAYEHHYKSSSRGRSK-SRFSGGFGARDYRQSSGSSSSSFSSGRASSSRSGGGGHSSSRGFGGGGY
GGFYSSDGYGGNYNSQGVDWWGN
>Seq00243 ATP-dependent RNA helicase DDX3Y OS=Macaca mulattaOX=9544 GN=DDX3Y PE=2 SV=1
MSHVGVKNDPELDQQLANLDLNSSEKQSGGASTASKGRYIPPHLRNREASKGFHDKDSSGWSCSKDKDAYSSFGSR-DSR
GKSGYFSERGSGSRGRFDDRGRSDYDGIGSR-DRTGFGRFERSGHSRWCDKSDEDDWSKPLPPSERLEQELFSGGNTGIN
FEKYDDIPVEATGSNCPPHIENFSDIDMGEIIMGNIELTRYTRPTPVQKHAIPIIKGKRDLMACAQTGSGKTAAFLLPIL
SQIYTDGPGEALKAVKENGRYGRRKQYPISLVLAPTRELAVQIYEEARKFSYRSRVRPCVVYGGADIGQQIRDLERGCHL
LVATPGRLVDMMERGKIGLDFCKYLVLDEADRMLDMGFEPQIRRIVEQDTMPPKGVRHTMMFSATFPKEIQMLARDFLDE
YIFLAVGRVGSTSENITQKVVWVEESDKRSFLLDLLNATGKDSLTLVFVETKKGADSLEDFLYHEGYACTSIHGDRSQRD
REEALHQFRSGKSPILVATAVAARGLDISNVRHVINFDLPSDIEEYVHRIGRTGRVGNLGLATSFFNEKNMNITKDLLDL
LVEAKQEVPSWLENMAYEHHYKGGNRGRSK--RFSGGFGARDYRQSSGSSSSGFSSSRGSSSRSGGGGYGNSRGFGGGGY
GGFYTSDGYGGNYNSQGVDWWGN
>Seq00246 DEAD-box helicase 3 X-linked OS=Rhinopithecusroxellana OX=61622 GN=DDX3X PE=3 SV=1
MEHVA----------FAGLDLNSSDNQSGGSTASKGRYIPPHLRNREATKGFYDKDSSGWSSSKDKDAYSSFGSRSDSRG
KSSFFSDRGSGSRGRFDDRGRSDYDGIGSRGDRSGFGKFERGGNSRWCDKSDEDDWSKPLPPSERLEQELFSGGNTGINF
EKYDDIPVEATGNNCPPHIESFSDVEMGEIIMGNIELTRYTRPTPVQKHAIPIIKEKRDLMACAQTGSGKTAAFLLPILS
QIYSDGPGEALRAMKENGRYGRRKQYPISLVLAPTRELAVQIYEEARKFSYRSRVRPCVVYGGADIGQQIRDLERGCHLL
VATPGRLVDMMERGKIGLDFCKYLVLDEADRMLDMGFEPQIRRIVEQDTMPPKGVRHTMMFSATFPKEIQMLARDFLDEY
IFLAVGRVGSTSENITQKVVWVEESDKRSFLLDLLNATGKDSLTLVFVETKKGADSLEDFLYHEGYACTSIHGDRSQRDR
EEALHQFRSGKSPILVATAVAARGLDISNVKHVINFDLPSDIEEYVHRIGRTGRVGNLGLATSFFNERNINITKDLLDLL
VEAKQEVPSWLENMAYEHHYKGSSRGRSKSSRFSGGFGARDYRQSSGASSSSFSSSRASSSRSGGGGHGSSRGFGGG---
----------------------
>Seq00251 DEAD-box helicase 3 X-linked OS=Bos taurus OX=9913GN=DDX3X PE=1 SV=1
-------------------DLNSSDNQSGGSTASSNLLL-------FLIEGFYDKDSSGWSSSKDKDAYSSFGSRSDSRG
KSSFFSDRGSGSRGRFDDRGRGDYDGIGGRGDRGGFGKYERG-NSRWCDKSDEDDWSKPLPPSERLEQELFSGGNTGINF
EKYDDIPVEATGNNCPPHIESFSDVEMGEIIMGNIELTRYTRPTPVQKHAIPIIKEKRDLMACAQTGSGKTAAFLLPILS
QIYSDGPGEALRAMKENGRYGRRKQYPISLVLAPTRELAVQIYEEARKFSYRSRVRPCVVYGGADIGQQIRDLERGCHLL
VATPGRLVDMMERGKIGLDFCKYLVLDEADRMLDMGFEPQIRRIVEQDTMPPKGVRHTMMFSATFPKEIQMLARDFLDEY
IFLAVGRVGSTSENITQKVVWVEESDKRSFLLDLLNATGKDSLTLVFVETKKGADSLEDFLYHEGYACTSIHGDRSQRDR
EEALHQFRSGKSPILVATAVAARGLDISNVKHVINFDLPSDIEEYVHRIGRTGRVGNLGLATSFFNERNINITKDLLDLL
VEAKQEVPSWLENMAYEHHYKGSSRGRSKSSRFSGGFGARDYRQSSGGSSSSFSSSRASSSRSGGGGHGSSRGFGGGGYG
SFYNSDGYGGNYNSQGVDWWGN
>Seq00261 ATP-dependent RNA helicase DDX3Y OS=Callithrix jacchusOX=9483 GN=DDX3Y PE=2 SV=1
MSHVLVKNDPELDLQLADLDLNSSEKQSGGASTASKGRYIPPHLRNREASKGFSDKDSSGWSCSRDKDAYSSFGSR-ESR
GRSGYFSDRG-----RFDDRGRSEYDGIGSR-DRTGFGRYERSGHSRWCDKSDEDDWSKPLPPSERLERELFSGGNTGIN
FEKYDDIPVEATGSNCPPHIENFSDIDMGEIIMGNIELTRYTRPTPVQKHAIPIIKGKRDLMACAQTGSGKTAAFLLPIL
SQIYTDGPGEALKAVKGNGRCGRRKQYPISLVLAPTRELAVQIYEEARKFSYRSRVRPCVVYGGADIGQQIRDLERGCHL
LVATPGRLVDMMERGKIGLDFCKYLVLDEADRMLDMGFEPQIRRIVEQDTMPPKGVRHTMMFSATFPKEIQMLARDFLDE
YIFLAVGRVGSTSENITQKVVWVEESDKRSFLLDLLNATGKDSLTLVFVETKKGADSLEDFLYHEGYACTSIHGDRSQRD
REEALHQFRSGKSPILVATAVAARGLDISNVKHVINFDLPSDIEEYVHRIGRTGRVGNLGLATSFFNERNINITKDLLDL
LVEAKQEVPSWLENMAYEHHYKGSSRGRSK-SRFSGGFGARDYRQSSGASSSSFSSSRASSSRSGGGGHGSSRGFGGGGY
GGFYNSDGYGGNYNSQGVDWWGN
>Seq00262 ATP-dependent RNA helicase DDX3X-like OS=Neophocaenaasiaeorientalis asiaeorientalis OX=1706337 GN=LOC112396076PE=3 SV=1
MSHVP-GNERGLDQQFSGLDLNSPDNRSGGGSTASKGRYIPPHLRNREASKGFYDKDSSEWSCSKDKDAYSSFGSR-DSR
GKSSYFSDRGSGSKGRFDDRERND--GIGSRGDRTGFGKFERSGRSRWCHKSDEDDWSKPLPPSERLEQELFSGGNTGIN
FEKYDDIPVEATGNNCPPHIESFSDVEMGEIIMGNIELTHYTRPTPVQKHAIPIIKGKRDLMACAQTGSGKTAAFLLPIL
SQIYTDGPGEALKAVKENGRYGRRKQYPISLVLAPTRELAVQIYEEARKFSYRSRVRPCVVYGGADIGQQIRDLERGCHL
LVATPGRLVDMMERGKIGLDFCKYLVLDEADRMLDMGFEPQIRRIVEEDTMPPKGVRHTMMFSATFPKEIQMLARDFLDE
YIFLAVGRVGSTSENITQKVVWVEESDKRSFLLDLLNATGKNSLTLVFVETKKGADSLEDFLYHEGYACTSIHGDRSQRD
REEALHQFRSGKSPILVATAVAARGLDISNVKHVINFNLPSDIEEYVHRIGRTGRVGNLGLATSFFNERNINITKDLLDL
LVEAKQEVPSWLENMAYEHQYKGSNRGRSK--RFSGGFGARDYRQSSGSGSSSFSSN-ASSSRSGGGGHGSSRGFGGGGY
GGFYSSDGYGGNCSSQGVDWWGN
>Seq00273 Putative dead-box protein abstrakt (Fragment) OS=Desmodusrotundus OX=9430 PE=2 SV=1
-------------------------------------------------EGFYDKDSSGWSSSKDKDAYSSFGPRGDSRG
KSSFFSDRGS--RGRFDDRGRSDYDGIGSRGDRSGFGKYERGGNSRWCDKSDEDDWSKPLPPSERLEQELFSGGNTGINF
EKYDDIPVEATGNNCPPHIESFSDVEMGEIIMGNIELTRYTRPTPVQKHAIPIIKEKRDLMACAQTGSGKTAAFLLPILS
QIYSDGPGEALRAMKENGRYGRRKQYPISLVLAPTRELAVQIYEEARKFSYRSRVRPCVVYGGADIGQQIRDLERGCHLL
VATPGRLVDMMERGKIGLDFCKYLVLDEADRMLDMGFEPQIRRIVEQDTMPPKGVRHTMMFSATFPKEIQMLARDFLDEY
IFLAVGRVGSTSENITQKVVWVEESDKRSFLLDLLNATGKDSLTLVFVETKKGADSLEDFLYHEGYACTSIHGDRSQRDR
EEALHQFRSGKSPILVATAVAARGLDISNVKHVINFDLPSDIEEYVHRIGRTGRVGNLGLATSFFNERNINITKDLLDLL
VEAKQEVPSWLENMAYEHHYKGSSRGRSKSSRFSGGFGARDYRQSSGSSSSSFSSSRASSSRSGGGGHGGSRGFGGGGYG
GFYNSDGYGGNYNSQGVDWWGN
>Seq00274 Uncharacterized protein OS=Marmota monax OX=9995GN=MONAX_5E043325 PE=3 SV=1
MSHVAVENALGLDQQFAGLDLNSSDNQTGGSTASKGRYIPPHLRNREAAKG--------------KDIFLPFIQNLSHR-
---------------FDDRGRSDYDGIGSRGDRSGFGKFERGGNSRWCDKSDEDDWSKPLPPSERLEQELFSGGNTGINF
EKYDDIPVEATGNNCPPHIESFSDVEMGEIIMGNIELTRYTRPTPVQKHAIPIIKEKRDLMACAQTGSGKTAAFLLPILS
QIYSDGPGEALRAMKENGRYGRRKQYPISLVLAPTRELAVQIYEEARKFSYRSRVRPCVVYGGADIGQQIRDLERGCHLL
VATPGRLVDMMERGKIGLDFCKYLVLDEADRMLDMGFEPQIRRIVEQDTMPPKGVRHTMMFSATFPKEIQMLARDFLDEY
IFLAVGRVGSTSENITQKVVWVEEPDKRSFLLDLLNATGKDSLTLVFVETKKGADSLEDFLYHEGYACTSIHGDRSQRDR
EEALHQFRSGKSPILVATAVAARGLDISNVKHVINFDLPSDIEEYVHRIGRTGRVGNLGLATSFFNERNINITKDLLDLL
VEAKQEVPSWLENMAFEHHYKGSSRGRSK-SRFSGGFGARDYRQSSGASSSSFSSSRASSSRSGGGGHGSSRGFGGGGYG
GFYNSDGYGGNYNSQGVDWWGN
>Seq00278 Isoform 2 of ATP-dependent RNA helicase DDX3Y OS=Homosapiens OX=9606 GN=DDX3Y
--------------KLANLDLNSEKQSGGASTASKGRYIPPHLRNREASKGFHDKDSSGWSCSKDKDAYSSFGSR-DSRG
KPGYFSERGSGSRGRFDDRGRSDYDGIGNR-ERPGFGRFERSGHSRWCDKSVEDDWSKPLPPSERLEQELFSGGNTGINF
EKYDDIPVEATGSNCPPHIENFSDIDMGEIIMGNIELTRYTRPTPVQKHAIPIIKGKRDLMACAQTGSGKTAAFLLPILS
QIYTDGPGEALKAVKENGRYGRRKQYPISLVLAPTRELAVQIYEEARKFSYRSRVRPCVVYGGADIGQQIRDLERGCHLL
VATPGRLVDMMERGKIGLDFCKYLVLDEADRMLDMGFEPQIRRIVEQDTMPPKGVRHTMMFSATFPKEIQMLARDFLDEY
IFLAVGRVGSTSENITQKVVWVEDLDKRSFLLDILGATGSDSLTLVFVETKKGADSLEDFLYHEGYACTSIHGDRSQRDR
EEALHQFRSGKSPILVATAVAARGLDISNVRHVINFDLPSDIEEYVHRIGRTGRVGNLGLATSFFNEKNMNITKDLLDLL
VEAKQEVPSWLENMAYEHHYKGGSRGRSKSNRFSGGFGARDYRQSSGSSSSGFGASRGSSSRSGGGGYGNSRGFGGGGYG
GFYNSDGYGGNYNSQGVDWWGN
>Seq00296 Uncharacterized protein OS=Saimiri boliviensisboliviensis OX=39432 PE=3 SV=1
---------------FAGLDLNSSDNQSGGSTASS----------------FYDKDSSGWSSSKDKDAYSSFGSRSDSRG
KSSFFSDRGSGSRGRFDDRGRSDYDGIGSR-DRSGFGKFERGGNSRWCDKSDEDDWSKPLPPSERLEQELFSGGNTGINF
EKYDDIPVEATGNNCPPHIESFSDVEMGEIIMGNIELTRYTRPTPVQKHAIPIIKEKRDLMACAQTGSGKTAAFLLPILS
QIYSDGPGEALRAMKENGRYGRRKQYPISLVLAPTRELAVQIYEEARKFSYRSRVRPCVVYGGADIGQQIRDLERGCHLL
VATPGRLVDMMERGKIGLDFCKYLVLDEADRMLDMGFEPQIRRIVEQDTMPPKGVRHTMMFSATFPKEIQMLARDFLDEY
IFLAVGRVGSTSENITQKVVWVEEADKRSFLLDLLNATGKDSLTLVFVETKKGADSLEDFLYHEGYACTSIHGDRSQRDR
EEALHQFRSGKSPILVATAVAARGLDISNVKHVINFDLPSDIEEYVHRIGRTGRVGNLGLATSFFNERNINITKDLLDLL
VEAKQEVPSWLENMAYEHHYKGSSRGRSKSSRFSGGFGARDYRQSSGASSSSFSSSRASSSRSGGGGHGSSRGFGGG---
----------------------
>Seq00298 DEAD-box helicase 3 Y-linked OS=Ursus maritimusOX=29073 GN=DDX3Y PE=3 SV=1
MSHVAVENALGLDQQFAGLDLNASDNQSGGGSTASKGRYIPPHLRNREASKGFYDKDSSGWSCSKDKDVYSSFGSR-DSR
GKPNYFSDRGSGPRGRFDDRGRSDYDGIGSRGDRTSFGKFERSGHSRWCDRSDEDDWSKPLPPSERLEQELFSGGNTGIN
FEKYDDIPVEATGNNCPPHIESFSDVEMGEIIMGNIELTRYTRPTPVQKHAIPIIKEKRDLMACAQTGSGKTAAFLLPIL
SQIYTDGPGEALKAVKENGRYGRRKQYPISLVLAPTRELAVQIYEEARKFSYRSRVRPCVVYGGADIGQQIRDLERGCHL
LVATPGRLVDMMERGKIGLDFCKYLVLDEADRMLDMGFEPQIRRIVEQDTMPPKGIRHTMMFSATFPKEIQMLARDFLDE
YIFLAVGRVGSTSENITQKVVWVEESDKRSFLLDLLNATGKDSLTLVFVETKKGADSLEDFLYHEGYACTSIHGDRSQRD
REEALHQFRSGKSPILVATAVAARGLDISNVKHVINFDLPSDIEEYVHRIGRTGRVGNLGLATSFFNERNINITKDLLDL
LVEAKQEVPSWLENMAYEHHYKGSSRGRSK-SRFSGGFGARDYRQSSGSSSSSFSSGRKTAA------------------
-----------------------
>Seq00300 DEAD-box helicase 3 X-linked OS=Nomascus leucogenysOX=61853 GN=DDX3X PE=3 SV=2
MSHVAVENALGLDQQFAGLDLNSSDNQSGGSTASKGRYIPPHLRNREATKGFYDKDSSGWSSSKDKDAYSSFGSRSDSRG
KSSFFSDRGSGSRGRFDDRGRSDYDGIGSRGDRSGFGKFERGGNSRWCDKSDEDDWSKPLPPSERLEQELFSGGNTGINF
EKYDDIPVEATGNNCPPHIESFSDVEMGEIIMGNIELTRYTRPTPVQKHAIPIIKEKRDLMACAQTGSGKTAAFLLPILS
QIYSDGPGEALRAMKENGRYGRRKQYPISLVLAPTRELAVQIYEEARKFSYRSRVRPCVVYGGADIGQQIRDLERGCHLL
VATPGRLVDMMERGKIGLDFCKYLVLDEADRMLDMGFEPQIRRIVEQDTMPPKGVRHTMMFSATFPKEIQMLARDFLDEY
IFLAVGRVGS-----------------------------KDSLTLVFVETKKGADSLEDFLYHEGYACTSIHGDRSQRDR
EEALHQFRSGKSPILVATAVAARGLDISNVKHVINFDLPSDIEEYVHRIGRTGRVGNLGLATSFFNERNINITKDLLDLL
VEAKQEVPSWLENMAYEHHYKGSSRGRSKSSRFSGGFGARDYRQSSGASS-SSFSSSRANSSRSGGGGHGSSRGFGG---
-----------------------
>Seq00309 ATP-dependent RNA helicase DDX3X isoform X2OS=Balaenoptera acutorostrata scammoni OX=310752 GN=LOC103003603PE=3 SV=1
MSHAA-GNELGLDQQFSGLDLNSSDNPSGGGSTASKGRYIPPHLRNREASKDMSRRKTGCYDKNSSGWSCSKDKGAYSSF
GSR-DSRGKSSYFSDRGGGSRGRFDDRGRNDYDGFGSRGDRTGFGNFERSGHSRWCDRSDEEDDWSKPLPPSERLEQELF
SGGNTGINFEKYDNIPVEATGNNCPPRIESFSDVEMGEIIMGNIALTRYTHPTPVQKHAIPIIKGKRDLMACAQTGSGKT
AAFLLPILSQIYTDGPGAALKAVKENGRYGRRKQYPISLVLAPTRELAAQIYEEARKFSYWSRVHPCVVYGGADIGQQIR
DLERGCHLLVATPGRLVDMMERGKIGLEFCKYLVLDEADRMLDMGFEPQIRRIVERDTMPPRGVRHTMMFSATFPKEIQM
LARDFLDEYIFLAVGRVGSTSENITQKVVWVEEADKRSFLLDLLNATGRNSLTLVFVETKKGADSLEDFLYNAGYACTSI
HGDRSQRDREEALHQFRSGKSPILVATAVAARGLDISNVKHVINFNLPSDIEEYVHRIGRTGRVGNLGLATSFFNERNIN
ITKDLLDLLVEAKQEVPSWLESMAYDHHYKGSSRGRSK--RLGGGFGARDYRQ---------SSSHASSSHSAGGGRGSP
RGFGGGGYGGFYNSDGYGGNCNSQGVDWWGN
>Seq00313 Uncharacterized protein OS=Anas platyrhynchosplatyrhynchos OX=8840 PE=3 SV=1
--------------QFSGLDLNSSDSQSEGSSTSKGRYIPPHLRNREASKQGF---DSGGWSSSRDKDAYSSFGVRSDRG
AKSSFF-DRGNGSRGGRYEERGR------GSDYDRSGFGRFDRGGNSRWSDKSDEDDWSKPLPPSERLEQELFSGSNTGI
NFEKYDDIPVEATGSNCPPHIESFSDVDMGEIIMGNIELTRYTRPTPVQKHAIPIIKEKRDLMACAQTGSGKTAAFLLPI
LSQIYADGPGDALRAMKENGRYGRRKQYPISLVLAPTRELAVQIYEEARKFAYRSRVRPCVVYGGADIGQQIRDLERGCH
LLVATPGRLVDMMERGKIGLDFCKYLVLDEADRMLDMGFEPQIRRIVEQDTMPPKGVRHTMMFSATFPKEIQMLARDFLD
EYIFLAVGRVGSTSENITQKVVWVEESDKRSFLLDLLNATGKDSLTLVFVETKKGADALEDFLYHEGYACTSIHGDRSQR
DREEALHQFRSGKSPILVATAVAARGLDISNVKHVINFDLPSDIEEYVHRIGRTGRVGNLGLATSFFNERNINITKDLLD
LLVEAKQEVPSWLENMAYEQHHKGGGSRGRSKSSRFSGGFGARDYRTSSGSGSSSFSSSRSTSSRSGGSG---SRGFGGG
GYGGFYNSDGYGGNYNSQGVDWWGN
>Seq00314 DEAD (Asp-Glu-Ala-Asp) box polypeptide 3 Y-linkedOS=Rattus norvegicus OX=10116 GN=Ddx3 PE=2 SV=1
---MAAENTVGLDQQFAGLDMNS-DNQNGGVSTESKGRYIPPHLRNRETSKGVCDKDNSGWS--KDKDAYSSFGSR-DSR
GKPNYFSDRGSGSRGRFDDPGRSDYDCIASR-DRSGFGKFERSGYSRWGDKSDEDDWSKPLPPSERLEQELFSGGNAGIN
FEKYDDIPVEATGNNCPPHIENFSDVEMGEIIMGNIELTRYTRPTPVQKHAIPIIKEKRDLMACAQTGSGCTAAFLLPIL
SQIYTDGPGEALKAMKENGRYGRRKQYPISLVLAPTRELAVQIYEEARKFSYRSRVRPCVVYGGADTVQQIRDLERGCHL
LVATPGRLVDMMERGKIGLDFCKYLVLDEADRMLDMGFEPQIRRIVEQDTMPPKGVRHTMMFSATFPKEIQMLARDFLDE
YIFLAVGRVGSTSENITQKVVWVEELDKRSFLLDLLNATGRDSLTLVFVETKKGADSLENFLFQERYACTSIHGDRSQKD
REEALHQFRSGRKPILVATAVAARGLDISNVKHVINFDLPSDIEEYVHRIGRTGRVGNLGLATSFFNERNLNITKDLLDL
LVEAKQEVPSWLESMAYEHHYKGNSRGRSK-SRFSGGFGARDYRQSSGYANSGFNNNRANSSRTSGSTH--NRGFGGGGY
GGFYSNEGYGGNYNSQAVDWWGN
>Seq00329 ATP-dependent RNA helicase DDX3X isoform A OS=Alligatormississippiensis OX=8496 GN=DDX3X PE=3 SV=1
MSHVAVENALSLDQQFAGLDLNSSDSQSGGGTASKGRYIPPHLRNREASKQDSPSWDSGRGGNGYMNGYARDSRMNGYDR
DRCGFGSRGGSGRDDRGYDSGWSSSRDKDAYSSFGGRSDRGAKSSFF-DRGSESRGGRYEDRGRGGDYDRSGFGGRSDR-
GFG-----GGSRWSDKSDEDDWSKPLAPSERLEQELFSGGNTGINFEKYDDIPVEATGNNCPPHIESFSDVDMGEIIMGN
IELTRYTRPTPVQKHAIPIIKEKRDLMACAQTGSGKTAAFLLPILSQIYTDGPGDALRAMKENGRYGRRKQYPISLVLAP
TRELAVQIYEEARKFSYRSRVRPCVVYGGADIGQQIRDLERGCHLLVATPGRLVDMMERGKIGLDFCKYLVLDEADRMLD
MGFEPQIRRIVEQDTMPPKGVRQTMMFSATFPKEIQMLARDFLDEYIFLAVGRVGSTSENITQKVVWVEEMDKRSFLLDL
LNATGKDSLTLVFVETKKGADALEDFLYHEGYACTSIHGDRSQRDREEALHQFRSGRSPILVATAVAARGLDISNVKHVI
NFDLPSDIEEYVHRIGRTGRVGNLGLATSFFNERNINITKDLLDLLVEAKQEVPSWLENMAYEQLHKGGGSRGRSKSSRF
SGGFGARDYRTSSGSSSSSFSGSRPPSSRSSGGSRGFGGGGGGGSYGGFYNSDGYGGNYNSGGVDWWGN
>Seq00331 Uncharacterized protein OS=Cavia porcellus OX=10141GN=LOC100723615 PE=3 SV=2
-----------MNQQFSGLDLNASGHQSGGASGASKGRYIPPHLRNRDASKGLSDRESSAWSCGRDKDAYSSFGSR-DSR
GKSSYVSDRGSGARGRFDDRGRSGCDSAGSR-DRAGFGKFQRSEHSRWCERSDEDDWSKPLPPSERLEQELFSGGNTGIN
FEKYDDIPVEATGNNCPPHIENFSDVDMGEIIMGNIELARYTRPTPVQKHAIPIIKEKRDLMACAQTGSGKTAAFLLPIL
SQIYTDGPGEALKAAKENGRYERRKQYPLSLVLAPTRELAVQIYEEARKFSYRSRVRPCVVYGGACIGQQIRDLERGCHL
LVATPGRLVDMMERGKIGLDFCKYLVLDEADRMLDMGFEPQIRRIVEQDTMPPKGVRHTMMFSATFPKEIQMLACDFLDE
YIFLAVGRVGSTSENITQKVVWVDEMDKRSFLLDLLCATGKDSLTLVFVETKKGADSLEDFLYHEGFACASIHGDRSQRD
REEALRQFRLGKSPILVATAVAARGLDISNVKHVINFDLPSDIEEYVHRIGRTGRVGNLGLATSFFNERNANITKDLLDL
LIEAKQEVPSWLKNMAFEHHHKGSSRGRSK-SRFTGGFGGRDYRQNSGSGSS--CNNRASSSRSGGGSHGNSRGFGGGGY
GGFYSSDGYGGNYNSQSVDWWGN
>Seq00333 ATP-dependent RNA helicase DDX3X isoform X2OS=Alligator sinensis OX=38654 GN=DDX3X PE=3 SV=1
MSHVAVENALSLDQGFAGLDLNSSDSQSGGGTASKGRYIPPHLRNREASKQDSPSWDSGRGGNGYMNGYARDSRMNGYDR
DRCGFGSRGGSGRDDRGYDSGWSSSRDKDAYSSFGGRSDRGAKSSFF-DRGSESRGGRYEDRGRGGDYDRSGFGGRSDR-
GFG-----GGSRWSDKSDEDDWSKPLAPSERLEQELFSGGNTGINFEKYDDIPVEATGNNCPPHIESFSDVDMGEIIMGN
IELTRYTRPTPVQKHAIPIIKEKRDLMACAQTGSGKTAAFLLPILSQIYTDGPGDALRAMKENGRYGRRKQYPISLVLAP
TRELAVQIYEEARKFSYRSRVRPCVVYGGADIGQQIRDLERGCHLLVATPGRLVDMMERGKIGLDFCKYLVLDEADRMLD
MGFEPQIRRIVEQDTMPPKGVRQTMMFSATFPKEIQMLARDFLDEYIFLAVGRVGSTSENITQKVVWVEEMDKRSFLLDL
LNATGKDSLTLVFVETKKGADALEDFLYHEGYACTSIHGDRSQRDREEALHQFRSGRSPILVATAVAARGLDISNVKHVI
NFDLPSDIEEYVHRIGRTGRVGNLGLATSFFNERNINITKDLLDLLVEAKQEVPSWLENMAYEQLHKGGGSRGRSKSSRF
SGGFGARDYRTSSGSSSSSFSGSRPPSSRSSGGSRGFGGGGGGGSYGGFYNSDGYGGNYNSGGVDWWGN
>Seq00337 DEAD-box helicase 3 X-linked OS=Rhinopithecusbieti OX=61621 GN=DDX3X PE=3 SV=1
----------------------------------------PHLRNREATKGFYDKDSSGWSSSKDKDAYSSFGSRSDSRG
KSSFFSDRGSGSRGRFDDRGRSDYDGIGSRGDRSGFGKFERGGNSRWCDKSDEDDWSKPLPPSERLEQELFSGGNTGINF
EKYDDIPVEATGNNCPPHIESFSDVEMGEIIMGNIELTRYTRPTPVQKHAIPIIKEKRDLMACAQTGKVWKTAAFLLPIL
SQIYSDGPGEALRAMKENGRYGRRKQYPISLVLAPTRELAVQIYEEARKFSYRSRVRPCVVYGGADIGQQIRDLERGCHL
LVATPGRLVDMMERGKIGLDFCKYLVLDEADRMLDMGFEPQIRRIVEQDTMPPKGVRHTMMFSATFPKEIQMLARDFLDE
YIFLAVGRVGSTSENITQKVVWVEESDKRSFLLDLLNATGFTDLSV--CGDQKGADSLEDFLYHEGYACTSIHGDRSQRD
REEALHQFRSGKSPILVATAVAARGLDISNVKHVINFDLPSDIEEYVHRIGRTGRVGNLGLATSFFNERNINITKDLLDL
LVEAKQEVPSWLENMAYEHHYKGSSRGRSKSSRFSGGFGARDYRQSSGASSSSFSSSRASSSRSGGGGHGSSRGFGGG--
-----------------------
>Seq00338 DEAD-box helicase 3 X-linked OS=Ursus maritimusOX=29073 GN=DDX3X PE=3 SV=1
------------------------------------------LRNREATKGKLSNLVDLILVVFRSRRFYDKDSSGWSSS
KDKDAYSSFGSRSDSRGKSSFFSDRGSGSRGRFDDRGRSDYDGIGSRGDRSGFGKFERGGNSRWCDKSDEDDWSKPLPPS
ERLEQELFSGGNTGINFEKYDDIPVEATGNNCPPHIESFSDVEMGEIIMGNIELTRYTRPTPVQKHAIPIIKEKRDLMAC
AQTGSGKTAAFLLPILSQIYSDGPGEALRAMKENGRYGRRKQYPISLVLAPTRELAVQIYEEARKFSYRSRVRPCVVYGG
ADIGQQIRDLERGCHLLVATPGRLVDMMERGKIGLDFCKYLVLDEADRMLDMGFEPQIRRIVEQDTMPPKGVRHTMMFSA
TFPKEIQMLARDFLDEYIFLAVGRVGSTSENITQKVVWVEESDKRSFLLDLLNATGKDSLTLVFVETKKGADSLEDFLYH
EGYACTSIHGDRSQRDREEALHQFRSGKSPILVATAVAARGLDISNVKHVINFDLPSDIEEYVHRIGR--------LATS
FFNERNINITKDLLDLLVEAKQEVPSWLENMAYEHHYKGSSRGRSK-SRFSGGFGARDYRQSSGASSSSFSSSR------
--------------GYGGFYNSDGYGGNYNSQGVDWWGN
>Seq00342 ATP-dependent RNA helicase DDX3X (Fragment)OS=Colius striatus OX=57412 GN=N325_01380 PE=3 SV=1
---------------FSGLDLNSSDSQSEGSSSSKGRYIPPHLRNREASKQGF---DSGGWSSSRDKDAYSSFGARSDRG
AKSSFF-DRGNGSRGG-RQRGR------GSDYDRSGFGRFDRGGNSRWSDKSDEDDWSKPLPPSERLEQELFSGSNTGIN
FEKYDDIPVEATGSNCPPHIESFSDVDMGEIIMGNIELTRYTRPTPVQKHAIPIIKEKRDLMACAQTGSGKTAAFLLPIL
SQIYADGPGDALRAMKASYSIFGPGKENGRYGRRKQYPISLVLAPTRELAVQIYEEARKFAYRSRVRPCVVYGGADIGQQ
IRDLERGCHLLVATPGRLVDMMERGKIGLDFCKYLVLDEADRMLDMGFEPQIRRIVEQDTMPPKGVRHTMMFSATFPKEI
QMLARDFLDEYIFLAVGRVGSTSENITQKVVWVEESDKRSFLLDLLNATGKDSLTLVFVETKKGADALEDFLYHEGYACT
SIHGDRSQRDREEALHQFRSGKSPILVATAVAARGLDISNVKHVINFDLPSDIEEYVHRIGRTGRVGNLGLATSFFNERN
INITKDLLDLLVEAKQEVPSWLENMAYEQHHKGGGSRGRSK-SRFSGGFGARDYRTSSSSGSSSFSSSRSTSSRSGGSG-
--SRGFGGGGYGGFYNSDGYGGNYNSQGVDWWGN
>Seq00343 ATP-dependent RNA helicase DDX3Y OS=Fukomysdamarensis OX=885580 GN=H920_16099 PE=3 SV=1
MSDVTEEN---VHQQFAGLDLNSSDNQSGGANTASKGRYIPPHLRNREASKGLYNKESSGWSCSKDKDAYSSFGSR-DSR
GKSRYFSDRGSGSRGRFDDR------------DRTGFCKYERSGYSRWCDRADEDDWSKPLPPSERLEQELFSGGNTGIN
FEKYDDIPVEATGNNCPPHIENFSDLEMGEIIMGNIELTHYTRPTPVQKHAIPIIKEKRDLMACAQTGSGKTAAFLLPIL
SQIYTDGPGEALKAAKESGRYGRRKQYPISLVLAPTRELAVQIYEEARKFSYRSRVRPCVVYGGAHTGQQIRDLERGCHL
LVATPGRLVDMMERGKIGLDFCKYLVLDEADRMLDMGFEPQIRRIVEQDTMPPKGVRQTMMFSATFPKEIQMLACDFLDE
YIFLAVGRVGSTSENITQKVIWVEELDKRSCLLDVLVTTGKDSLTLVFVETKKGADCLEDFLHHAGFACTSIHGGRSQRD
REAALQQFRSGKSPILVATAVAARGLDISNVKHVINFDLPSDIEEYVHRIGRTGRLGNLGLATSFFNERNMNITKDLLDL
LNEAKQEVPSWLEDKAFEHHFKGGRSGRSK--RFSEGFGARDYRQSSGSSSSCFSSTRAGSSRSGGGGHGNNRGFGGGGY
GGFYNSDGYGGNYNSQGVDWWGN
>Seq00344 ATP-dependent RNA helicase DDX3X isoform X1OS=Alligator sinensis OX=38654 GN=DDX3X PE=3 SV=1
MSHVAVENALSLDQGFAGLDLNSSDSQSGGGTASKGRYIPPHLRNREASKQGSWSPGASGFCSSAADTSPSMQDSPSWDS
GRGGNGYMNGYARDSRMNGYDRDRCGFGSRGGSGRDDRGYDSGWSSSRDKDAYSSFGGRSDRGAKSSFF-DRGSESRGGR
YEDRGRGGDYDRSGFGGRSDR-GF-----GGGSRWSDKSDEDDWSKPLAPSERLEQELFSGGNTGINFEKYDDIPVEATG
NNCPPHIESFSDVDMGEIIMGNIELTRYTRPTPVQKHAIPIIKEKRDLMACAQTGSGKTAAFLLPILSQIYTDGPGDALR
AMKENGRYGRRKQYPISLVLAPTRELAVQIYEEARKFSYRSRVRPCVVYGGADIGQQIRDLERGCHLLVATPGRLVDMME
RGKIGLDFCKYLVLDEADRMLDMGFEPQIRRIVEQDTMPPKGVRQTMMFSATFPKEIQMLARDFLDEYIFLAVGRVGSTS
ENITQKVVWVEEMDKRSFLLDLLNATGKDSLTLVFVETKKGADALEDFLYHEGYACTSIHGDRSQRDREEALHQFRSGRS
PILVATAVAARGLDISNVKHVINFDLPSDIEEYVHRIGRTGRVGNLGLATSFFNERNINITKDLLDLLVEAKQEVPSWLE
NMAYEQLHKGGGSRGRSKSSRFSGGFGARDYRTSSGSSSSSFSGSRPPSSRSSGGSRGFGGGGGGGSYGGFYNSDGYGGN
YNSGGVDWWGN
>Seq00346 DEAD box polypeptide 3, X-linked (Fragment) OS=Mustelaputorius furo OX=9669 PE=2 SV=1
MSHVAVENALGLDQQFAGLDLNSSDNQSGGGSTASKGRYIPPHLRNREASKGFYDKDSSGWSCNKDKDVYSSFGSR-DSR
GKPNYFSDRGSGPRGRFDDRGRSDYDGIGSRGDRTSFGKFERSGHSRWCDRSDEDDWSKPLPPSERLEQELFSGGNTGIN
FEKYDDIPVEATGNNCPPHIESFSDVEMGEIIMGNIELTRYTRPTPVQKHAIPIIKEKRDLMACAQTGSGKTAAFLLPIL
SQIYTDGPGEALKAVKENGRYGRRKQYPISLILAPTRELAVQIYEEARKFSYRSRVRPCVVYGGADIGQQIRDLERGCHL
LVATPGRLVDMMERGKIGLDFCKYLVLDEADRMLDMGFEPQIRRIVEQDTMPPKGIRHTMMFSATFPKEIQMLARDFLDE
YIFLAVGRVGSTSENITQKVVWVEESDKRSFLLDLLNATGKDSLTLVFVETKKGADSLEDFLYHEGYACTSIHGDRSQRD
REEALHQFRSGKSPILVATAVAARGLDISNVKHVINFDLPSDIEEYVHRIGRTGRVGNLGLATSFFNERNINITKDLLDL
LVEAKQEVPSWLENMAYEHHYKGSSRGRS---------------------------------------------------
-----------------------
>Seq00351 Uncharacterized protein OS=Cebus capucinus imitatorOX=1737458 PE=3 SV=1
MSHVVVKNDPELDQQLADLDLNSSEKQSGGASTASKGRYIPPHLRNREASKGFSDKDSSGWSCSRDKDAYSSFGLNHVFS
LLVPF----------RFDDRGRSEYDGIGNR-DRTGFGRYERSGHSRWYDKSDEDDWSKPLPPSERLERELFSGGNTGIN
FEKYDDIPVEATGSNCPPHIENFSDIDMGEIIMGNIELTRYTRPTPVQKHAIPIIKGKRDLMACAQTGSGKTAAFLLPIL
SQIYTDGPGEALKAVKENGRYGRRKQYPISLVLAPTRELAVQIYEEARKFSYRSRVRPCVVYGGADIGQQIRDLERGCYL
LVATPGRLVDMMERGKIALDFCKYLVLDEADRMLDMGFEPQIRRIVEQDTMPPKGVRQTVMFSATFPKGIQMLARDFLDE
YIFLAVGRVGSTSENITQKVVWVEDLDKRSFLLDLLGATGRDSLTLVFVETKKGADSLEDFLYHEGYACTSIHGDRSQRD
REEALHQFRSGKSPILVATAVAARGLDISNVRHVINFDLPSDIEEYVHRIGRTGRVGNLGLATSFFNEKNVNITKDLLDL
LVEAKQEVPSWLEHMAYEHHYKGGNRGRSK--RFSGGFGARDYRQSSGSSSSGFSGSRASSSRS-------------GGY
GGFYNSDGYGGNYTSQGVDWWGN
>Seq00353 ATP-dependent RNA helicase DDX3X isoform 2 OS=Camelusferus OX=419612 GN=CB1_002609001 PE=3 SV=1
MSHVAVENALGLDQQLASVNTPGLWRNGEVTGMLVVHVAGAEARSWPREGRYIPPHLRNREATKGFYDKDSSGWSSSKDK
DAYSSFGSRGDSRGKSSFFSDRGGGSRGRFDDRGRSDYDGIGSRGDRGGFGKYERGGNSRWCDKSDEDDWSKPLPPSERL
EQELFSGGNTGINFEKYDDIPVEATGNNCPPHIESFSDVEMGEIIMGNIELTRYTRPTPVQKHAIPIIKEKRDLMACAQT
GSGKTAAFLLPILSQIYSDGPGEALRAMKENGRYGRRKQYPISLVLAPTRELAVQIYEEARKFSYRSRVRPCVVYGGADI
GQQIRDLERGCHLLVATPGRLVDMMERGKIGLDFCKYLVLDEADRMLDMGFEPQIRRIVEQDTMPPKGVRHTMMFSATFP
KEIQMLARDFLDEYIFLAVGRVGSTSENITQKVVWVEESDKRSFLLDLLNATGKDSLTLVFVETKKGADSLEDFLYHEGY
ACTSIHGDRSQRDREEALHQFRSGKSPILVATAVAARGLDISNVKHVINFDLPSDIEEYVHRIGRTGRVGNLGLATSFFN
ERNINITKDLLDLLVEAKQEVPSWLENMAYEHHYKGSSRGRSK-------------------------------------
------------------------------------
>Seq00362 ATP-dependent RNA helicase DDX3X (Fragment)OS=Podiceps cristatus OX=345573 GN=N338_01448 PE=3 SV=1
-------------------------------------------------------DSGGWSSSRDKDAYSSFGARSDRGA
KSSFF-DRGNGSRGG-RQRGRGGDYD-------RSGFGRFDRGGNSRWCDKSDEDDWSKPLPPSERLEQELFSGSNTGIN
FEKYDDIPVEATGSNCPPHIESFSDVDMGEIIMGNIELTRYTRPTPVQKHAIPIIKEKRDLMACAQTGSGKTAAFLLPIL
SQIYADGPGDALRAMKENGRYGRRKQYPISLVLAPTRELAVQIYEEARKFAYRSRVRPCVVYGGADIGQQIRDLERGCHL
LVATPGRLVDMMERGKIGLDFCKYLVLDEADRMLDMGFEPQIRRIVEQDTMPPKGVRHTMMFSATFPKEIQMLARDFLDE
YIFLAVGRVGSTSENITQKVVWVEELDKRSFLLDLLNATGKDSLTLVFVETKKGADALEDFLYHEGYACTSIHGDRSQRD
REEALHQFRSGKSPILVATAVAARGLDISNVKHVINFDLPSDIEEYVHRIGRTGRVGNLGLATSFFNERNINITKDLLDL
LVEAKQEVPSWLENMAYEQHHKGGGSRGRSK-SRFSGGFGARDYRTSSGSGSSSFSSSRSTSSRSGGSG---SRGFGGGG
YGGFYNSDGYGGNYNSQGVDWWGN
>Seq00364 ATP-dependent RNA helicase DDX3X (Fragment)OS=Opisthocomus hoazin OX=30419 GN=N306_09170 PE=3 SV=1
-------------------------------------------------------DSGGWSSSRDKDAYSSFGARSDRGA
KSSFF-DRGNGSRGG-RQRGRGGDYD-------RSGFGRFDRGGNSRWCDKPDEDDWSKPLPPSERLEQELFSGSNTGIN
FEKYDDIPVEATGSNCPPHIESFSDVDMGEIIMGNIELTRYTRPTPVQKHAIPIIKEKRDLMACAQTGSGKTAAFLLPIL
SQIYADGPGDALRAMKENGRYGRRKQYPISLVLAPTRELAVQIYEEARKFAYRSRVRPCVVYGGADIGQQIRDLERGCHL
LVATPGRLVDMMERGKIGLDFCKYLVLDEADRMLDMGFEPQIRRIVEQDTMPPKGVRHTMMFSATFPKEIQMLARDFLDE
YIFLAVGRVGSTSENITQKVVWVEELDKRSFLLDLLNATGKDSLTLVFVETKKGADALEDFLYHEGYACTSIHGDRSQRD
REEALHQFRSGKSPILVATAVAARGLDISNVKHVINFDLPSDIEEYVHRIGRTGRVGNLGLATSFFNERNINITKDLLDL
LVEAKQEVPSWLENMAYEQHHKGGGSRGRSK-SRFSGGFGARDYRTSSGSGSSSFSSSRSTSSRSGGSG---SRGFGGGG
YGGFYNSDGYGGNYNSQGVDWWGN
>Seq00365 ATP-dependent RNA helicase DDX3X OS=Tupaia chinensisOX=246437 GN=TREES_T100018518 PE=4 SV=1
-ARVSAENGVGAKLERIGARLGVLSSETGRANRQDDATAWEIPREGRYIPPHLRNREAAKGFYDKDSSGWSSNKDKDAYS
SFGSRSDSRGKSSFFSDRGSGSRGRFDDRGRSDYDGIGSRGDRSGFGKFDRG-NSRWCDKSDEDDWSKPLPPSERLEQEL
FSGGNTGINFEKYDDIPVEATGNNCPPHIESFSDVEMGEIIMGNIELTRYTRPTPVQKHAIPIIKEKRDLMACAQTGSGK
TAAFLLPILSQIYSDGPGEALRAMKENGRYGRRKQYPISLVLAPTRELAVQIYEEARKFSYRSRVRPCVVYGGADIGQQI
RDLERGCHLLVATPGRLVDMMERGKIGLDFCKYLVLDEADRMLDMGFEPQIRRIVEQDTMPPKGVRHTMMFSATFPKEIQ
MLARDFLDEYIFLAVGRVGSTSENITQKVVWVEESDKRSFLLDLLNATGKDSLTLVFVETKKGADSLEDFLYHEGYACTS
IHGDRSQRDREEALHQFRSGKSPILVATAVAARGLDISNVKHVINFDLPSDIEEYVHRIGRTGRVGNLGLATSFFNDRNI
NITKDLLDLLVEAKQDVPSWLENMAYEHHYKGSSRGRSK-----------------------------------------
--------------------------------
>Seq00366 ATP-dependent RNA helicase DDX3X (Fragment)OS=Antrostomus carolinensis OX=279965 GN=N321_05110 PE=3 SV=1
-------------------------------------------------------DSGGWSSSRDKDAYSSFGARSDRGA
KPSFF-DRGNGSRGG-RQRGR------GSDYDRSGFGRFDRGGNSRWCDKSDEDDWSKPLPPSERLEQELFSGSNTGINF
EKYDDIPVEATGSNCPPHIESFSDVDMGEIIMGNIELTRYTRPTPVQKHAIPIIKEKRDLMACAQTGSGKTAAFLLPILS
QIYADGPGDALRAMKASTQYGRRKQYPISLVLAPTRELAVQIYEEARKFAYRSRVRPCVVYGGADIGQQIRDLERGCHLL
VATPGRLVDMMERGKIGLDFCKYLVLDEADRMLDMGFEPQIRRIVEQDTMPPKGVRHTMMFSATFPKEIQMLARDFLDEY
IFLAVGRVGSTSENITQKVVWVEESDKRSFLLDLLNATGKDSLTLVFVETKKGADALEDFLYHEGYACTSIHGDRSQRDR
EEALHQFRSGKSPILVATAVAARGLDISNVKHVINFDLPSDIEEYVHRIGRTGRVGNLGLATSFFNERNINITKDLLDLL
VEAKQEVPSWLENMAYEQHHKGGGSRGRSK-SRFSGGFGARDYRTSSGSGSSSFSSSRSTSSRSGGSG---SRGFGGGGY
GGFYNSDGYGGNYNSQGVDWWGN
>Seq00367 ATP-dependent RNA helicase DDX3X (Fragment)OS=Nestor notabilis OX=176057 GN=N333_01822 PE=3 SV=1
-------------------------------------------------------DSGGWSSSRDKDAYSSFGARSDRGA
KSSFF-DRGNGSRG-----GRQVLMCLGERGRGGDYDRSGFGRFDRGGNSRWSDKSDEDDWSKPLPPSERLEQELFSGSN
TGINFEKYDDIPVEATGSNCPPHIESFSDVDMGEIIMGNIELTRYTRPTPVQKHAIPIIKEKRDLMACAQTGSGKTAAFL
LPILSQIYADGPGDALRAMKAMFLFALQENGRYGRRKQYPISLVLAPTRELAVQIYEEARKFAYRSRVRPCVVYGGADIG
QQIRDLERGCHLLVATPGRLVDMMERGKIGLDFCKYLVLDEADRMLDMGFEPQIRRIVEQDTMPPKGVRHTMMFSATFPK
EIQMLARDFLDEYIFLAVGRVGSTSENITQKVVWVEESDKRSFLLDLLNATGKDSLTLVFVETKKGADALEDFLYHEGYA
CTSIHGDRSQRDREEALHQFRSGKSPILVATAVAARGLDISNVKHVINFDLPSDIEEYVHRIGRTGRVGNLGLATSFFNE
RNINITKDLLDLLVEAKQEVPSWLENMAYEQHHKGGGSRGRSK-SRFSGGFGARDYRTSSGSGSSSFSSSRSTSSRSGGS
G---SRGFGGGGYGGFYNSDGYGGNYNSQGVDWWGN
>Seq00372 DEAD-box helicase 3 X-linked OS=Canis lupusfamiliaris OX=9615 GN=DDX3X PE=4 SV=1
MSHVAVENALGLDQQFAGLDLNSSDNQSGGSTASKGRYIPPHLRNREATKGFYDKDSSGWSSSKDKDAYSSFGSRSDSRG
KSSFFSDRGSGSRGRFDDRGRSDYDGIGSRGDRSGFGKFERGGNSRWCDKSDEDDWSKPLPPSERLEQELFS--------
-----------GGNTGINFEKYDDIP--------VEATGNNCPPHIES--------------------------------
---------------ENGRYGRRKQYPISLVLAPTRELAVQIYEEARKFSYRSRVRPCVVYGGADIGQQIRDLERGCHLL
VATPGRLVDMMERGKIGLDFCKYLVLDEADRMLDMGFEPQIRRIVEQDTMPPKGVRHTMMFSATFPKEIQMLARDFLDEY
IFLAVGRVGSTSENITQKVVWVEESDKRSFLLDLLNATGKDSLTLVFVETKKGADSLEDFLYHEGYACTSIHGDRSQRDR
EEALHQFRSGKSPILVATAVAARGLDISNVKHVINFDLPSDIEEYVHRIGRTGRVGNLGLATSFFNERNINITKDLLDLL
VEAKQEVPSWLENMAYEHHYKGSSRGRSKSSRFSGGFGARDYRQSSGASSSSFSSSRAGSSRSGGGGHGSSRGFGGGGYG
GFYNSDGYGGNYNSQGVDWWGN
>Seq00373 ATP-dependent RNA helicase DDX3X (Fragment)OS=Manacus vitellinus OX=328815 GN=N305_07992 PE=3 SV=1
-------------------------------------------------------DSGGWSSRRDKDAYSSFGARSDRDA
KSSFF-DRGTGSRG-----GRQVL--LGGDYDRSGFGRFDRGGNSRWCDKSDEDDWSKPLPPSERLEQELFSGSNTGINF
EKYDDIPVEATGSNCPPHIESFSDVDMGEIIMGNIELTRYTRPTPVQKHAIPIIKEKRDLMACAQTGSGKTAAFLLPILS
QIYADGPGDALRAMKASIQNTQYGRRKQYPISLVLAPTRELAVQIYEEARKFAYRSRVRPCVVYGGADIGQQIRDLERGC
HLLVATPGRLVDMMERGKIGLDFCKYLVLDEADRMLDMGFEPQIRRIVEQDTMPPKGVRHTMMFSATFPKEIQMLARDFL
DEYIFLAVGRVGSTSENITQKVVWVEESDKRSFLLDLLNATGKDSLTLVFVETKKGADALEDFLYHEGYACTSIHGDRSQ
RDREEALHQFRSGKSPILVATAVAARGLDISNVKHVINFDLPSDIEEYVHRIGRTGRVGNLGLATSFFNERNINITKDLL
DLLVEAKQEVPSWLENMAYEQHHKGGGSRGRSK-SRFSGGFGARDYRTSSGFGSSSSSSSRSTSSRSGGSG---SRGFGG
GGYGGFYNSDGYGGNYNSQGVDWWGN
>Seq00377 Uncharacterized protein OS=Aotus nancymaae OX=37293PE=3 SV=1
---VVVKNDPELDQQLADLDLNSEKQSGGASTASKGLYIPPHLRNREASKGFSDKDSSGWSCSRDKDAYSSFVSR-ESRR
RSGYFSDRGSGSSGRFDDRGRSEYDGIGNR-DRTGFGRYERSGHSRWCDKSDEDDWSKPLPPS----QELFSGGNTGINF
EKYDDIPVEATGSDCPPHIENCSNIDMGEIIMGIIELTCYTRPTPVQKHAIPIIKGKRDLMACAQTGSGKTAAFLLPILS
QIYTDGPGESVKAVKENARYGCHKQYSISLVLAPTRELAVQIYEEARKFSYRSRVHPCVVYGGTDIGQQIRDLERGCHLL
VATPGRLVDMMERGKIALYFCKYLVLDEADRMLDMGFEPQIRRIVEQDTMPPKGVGRTMMFSATFSKEIQMLARDFLDEY
IFLAVGREGSTSENITQKVVWVEDLDKWSFLLDLLWATGRDSLTLV--------DSLEDFLYHEGYACTSIHGDRSQRDR
EEALHQFRSGRSPILVATAVAARGLDISNVRHVINFDLPSDIEEYVHHIGRTGRVGNLGLATSFFNEKNVNIAKDLLDLL
VEVKQEVPSWLENMAYEHHYKGGSR-----------FGARDCRQSSGSSSSDFSSSRASSSRSGGGGYGNSRGFGGGGYG
GLYNSDGYGGNYNSQGVDWWGN
>Seq00380 DEAD-box helicase 3 X-linked OS=Ursus maritimusOX=29073 GN=DDX3X PE=3 SV=1
-------------------NLNSSDNQSGGSTASR----------------FYDKDSSGWSSSKDKDAYSSFGSRSDSRG
KSSFFSDRGSGSRGRFDDRGRSDYDGIGSRGDRSGFGKFERGGNSRWCDKSDEDDWSKPLPPSERLEQELFSGGNTGINF
EKYDDIPVEATGNNCPPHIESFSDVEMGEIIMGNIELTRYTRPTPVQKHAIPIIKEKRDLMACAQTGSGKTAAFLLPILS
QIYSDGPGEALRAM---------------------------------KFSYRSRVRPCVVYGGADIGQQIRDLERGCHLL
VATPGRLVDMMERGKIGLDFCKYLVLDEADRMLDMGFEPQIRRIVEQDTMPPKGVRHTMMFSATFPKEIQMLARDFLDEY
IFLAVGRVGSTSENITQKVVWVEESDKRSFLLDLLNATGKDSLTLVFVETKKGADSLEDFLYHEGYACTSIHGDRSQRDR
EEALHQFRSGKSPILVATAVAARGLDISNVKHVINFDLPSDIEEYVHRIGR--------LATSFFNERNINITKDLLDLL
VEAKQEVPSWLENMAYEHHYKGSSRGRSKSSRFSGGFGARDYRQSSGASSSSFSSSR--------------------GYG
GFYNSDGYGGNYNSQGVDWWGN
>Seq00381 Q_MOTIF domain-containing protein OS=Callithrixjacchus OX=9483 PE=4 SV=2
--------------KLADLDLNSSEKQSGGASTASKGRYIPPHLRNREASKGLSDKDSSGWSCSRDKDAYSSFGSR-ESR
RRSGCFSDRG-----RFDDRGWSEYDGIGSR-DRTGFGRYERSGHSRWCGKSDEDDWSKPLPPSECLERELFSGGNTGIN
FEKYDHVPVEATGSNCPPHIENFSDIDMGEIIMGNIELTRYTRPTPVQKHAIPIIKGKRDLMACAQTGSGKTAAFLLPIL
SQMYTDGPGEALKAVKGNGRYGHSKQYPISLVLAPTRELAVQIYEEARKFSYRSRVRPCVVYGGANIGQQIGDLEHGCHL
LVATPGRLVDMMERRKIALDFCKYLVLDEADRMLDMGFEPQIRRIVEQDCMPPKGVRHTMMFSATFPKKIQMLARDFLDE
YIFLAVGRVGSTSENITQKVVWVEDLDKRSFLLDLLGATGRDSLILVFVVTKKEVDSLEEFLYHEGYACTSIHGDRSQRA
REEALRQFRSGKSPILVATAVAARGLDISNVRHVINFDLPSDIEEYVHRIGRTGRAGNLGLATSFFNEKNVNIAKDLLDL
LVEAKQEVPSWLESVAYKHHYKGGNRGQSK--RFSGGFGARDCRLSSGSSSSGFSSSRAGSSRS-----------GGGGY
GGFYNSDGYGGNYDFQGVDWWGN
>Seq00383 ATP-dependent RNA helicase DDX3X (Fragment)OS=Tinamus guttatus OX=94827 GN=N309_05775 PE=3 SV=1
-------------------------------------------------------DSGGWSSSRDKDAYSSFGARSDRGA
KSSFF-DRGNGSRGGRQVLSFDKRGRGGDYD-------RSGFGRFDRGGGSSRWSDKSDEDDWSKPLPPSERLEQELFSG
SNTGINFEKYDDIPVEATGSNCPPHIESFSDVDMGEIIMGNIELTRYTRPTPVQKHAIPIIKEKRDLMACAQTGSGKTAA
FLLPILSQIYADGPGDALRAMKASTSITSSVLYAGGYGRRKQYPISLVLAPTRELAVQIYEEARKFAYRSRVRPCVVYGG
ADIGQQIRDLERGCHLLVATPGRLVDMMERGKIGLDFCKYLVLDEADRMLDMGFEPQIRRIVEQDTMPPKGVRHTMMFSA
TFPKEIQMLARDFLDEYIFLAVGRVGSTSENITQKVVWVEESDKRSFLLDLLNATGKDSLTLVFVETKKGADALEDFLYH
EGYACTSIHGDRSQRDREEALHQFRSGKSPILVATAVAARGLDISNVKHVINFDLPSDIEEHVHRIGRTGRVGDLGLATS
FFNERNINITKDLLDLLVEAKQEVPSWLENMAYEQHHKGGGSRGRSK-SRFSGGFGARDYRTSSGSSSSSFSSSRPPSSR
SGG---SSSRGFGGGGYGGFYNSDGYGGNYNSQGVDWWGN
>Seq00385 ATP-dependent RNA helicase DDX3X (Fragment)OS=Struthio camelus australis OX=441894 GN=N308_10850 PE=3 SV=1
-------------------------------------------------------DSGGWSSSRDKDAYSSFGARSDRGA
KSSFF-DRGNGSRGGRQVLYEERGRAGDYD-------RSGFGRFDRGGGSSRWSDKSDEDDWSKPLPPSERLEQELFSGS
NTGINFEKYDDIPVEATGSNCPPHIESFSDVDMGEIIMGNIELTRYTRPTPVQKHAIPIIKEKRDLMACAQTGSGKTAAF
LLPILSQIYADGPGDALRAMKASTSENGRYGRRKQYPISLVLAPTRELAVQIYEEARKFAYRSRVRPCVVYGGADIGQQI
RDLERGCHLLVATPGRLVDMMERGKIGLDFCKYLVLDEADRMLDMGFEPQIRRIVEQDTMPPKGVRHTMMFSATFPKEIQ
MLARDFLDEYIFLAVGRVGSTSENITQKVVWVEESDKRSFLLDLLNATGKDSLTLVFVETKKGADALEDFLYHEGYACTS
IHGDRSQRDREEALHQFRSGKSPILVATAVAARGLDISNVKHVINFDLPSDIEEYVHRIGRTGR-----LATSFFNERNI
NITKDLLDLLVEAKQEVPSWLENMAYEQHHKGGGSRGRSK-SRFSGGFGARDYRTSSGSGSSSFSSSRSTSSRSGG---S
SSRGFGGGGYGGFYNSDGYGGNYNSQGVDWWGN
>Seq00390 Uncharacterized protein OS=Cebus capucinus imitatorOX=1737458 PE=3 SV=1
------------------------------------------------------KISSGWSCSRDKDAYSSFGSR-ESRG
RSGYFSDRGSGSRGRFDDSRRSEYDDIGNR-DGTGFGRYERSGRSRWYDKSDEDDWSKPLPPSERLERELFSGGNTGINF
EKYDDIPVEATGGNCPPHIENFSDIDMGEIIMRNIELTRYTRPTPVQKHAIPIIKGKRDLMACAQTGSGKTAAFLLPILS
QIYTDGPGEALKAVKEKGRYGCHKQYPISLVLAPTRELAVQIYDEARKFSYRSRVRPCVVYGGADIGQQIQDLERGCHLL
VATPGRLVDMMERGKIALDFCRYLVLDEADRMLDMGFEPQIRRIVEQDAMLPKGVRQTVMFSATFPKRIQMLARDFLDEY
IFLAVGRVGSTSENIIQRVIWVEDLDKRSFLLDLLEATGRDSLILVFVETKKGADSLEDFLHREGYACTCIHGDRSQRAR
EEALHQFRSGKSPILVATAVAARGLDISNVRHVINFDLPSGIEEYVHRIGRTGRVGNLGLATSFFNEKNVNITKDLLDLL
IEAKQEVPSWLEHMAYEHHHKGGNRGRSK--RFIGGFGAKDYRQSSGSSSSGFSGSHARSSRRGGGGYGSSRGFGGGGYG
GFYNSEGYGGNYDFQGVDWWGN
>Seq00393 Uncharacterized protein OS=Ficedula albicollis OX=59894PE=3 SV=1
--------------------------------------------------------------------------------
--------------RYEERGRGGDYD-------RSGFGRFERGGNSRWCDKSDEDDWSKPLPPSERLEQELFSGSNTGIN
FEKYDDIPVEATGSNCPPHIESFSDVDMGEIIMGNIELTRYTRPTPVQKHAIPIIKEKRDLMACAQTGSGKTAAFLLPIL
SQIYADGPGDALRAMKENGRYGRRKQYPISLVLAPTRELAVQIYEEARKFAYRSRVRPCVVYGGADIGQQIRDLERGCHL
LVATPGRLVDMMERGKIGLDFCKYLVLDEADRMLDMGFEPQIRRIVEQDTMPPKGVRHTMMFSATFPKEIQMLARDFLDE
YIFLAVGRVGSTSENITQKVVWVEEPDKRSFLLDLLNATGKDSLTLVFVETKKGADALEDFLYHEGYACTSIHGDRSQRD
REEALHQFRSGKSPILVATAVAARGLDISNVKHVINFDLPSDIEEYVHRIGRTGRVGNLGLATSFFNERNINITKDLLDL
LVEAKQEVPSWLENMAYEQHHKGGGSRGRSKSSRFSGGFGARDYRTSSGFGSSSSSSSRSTSSRSGG---SSSRGFGGGG
YGGFYNSDGYGGNYNSQGVDWWGN
>Seq00395 Uncharacterized protein OS=Callithrix jacchusOX=9483 PE=4 SV=1
----------------ADLDLNSSEKQSGGASTASR----------------LSDKDSSGWSCSRDKDAYSSFGSR-ESR
RRSGCFSDRGSTSGG-FDDRGWSEYDGIGSR-DRTGFGRYERSGHSRWCGKSDEDDWSKPLPPSECLERELFSGGNTGIN
FEKYDHVPVEATGSNCPPHIENFSDIDMGEIIMGNIELTRYTRPTPVQKHAIPIIKGKRDLMACAQTGSGKTAAFLLPIL
SQMYTDGPGEALKAVKGNGRYGHSKQYPISLVLAPTRELAVQIYEEARKFSYRSRVRPCVVYGGANIGQQIGDLEHGCHL
LVATPGRLVDMMERRKIALDFCKYLVLDEADRMLDMGFEPQIRRIVEQDCMPPKGVRHTMMFSATFPKKIQMLARDFLDE
YIFLAVGRVGSTSENITQKVVWVEDLDKRSFLLDLLGATGRDSLILVFVVTKKEVDSLEEFLYHEGYACTSIHGDRSQRA
REEALRQFRSGKSPILVATAVAARGLDISNVRHVINFDLPSDIEEYVHRIGRTGRAGNLGLATSFFNEKNVNIAKDLLDL
LVEAKQEVPSWLESVAYKHHYKGGNRGQSK--RFSGGFGARDCRLSSGSSSSGFSSSRAGSSRSGGGNVNFS--LRKGGY
GGFYNSDGYGGNYDFQGVDWWGN
>Seq00398 Uncharacterized protein OS=Cebus capucinus imitatorOX=1737458 PE=3 SV=1
------------------------------------------------------KISSGWSCSRDKDAYSSFGSR-ESRG
RSGYFSDRGSGSRGRFDDSRRSEYDDIGNR-DGTGFGRYERSGH--------EDDWSKPLPPSERLERELFSGGNTGINF
EKYDDIPVEATGGNCPPHIENFSDIDMGEIIMRNIELTRYTRPTPVQKHAIPIIKGKRDLMACAQTGSGKTAAFLLPILS
QIYTDGPGEALKAVKEKGRYGCHKQYPISLVLAPTRELAVQIYDEARKFSYRSRVRPCVVYGGADIGQQIQDLERGCHLL
VATPGRLVDMMERGKIALDFCRYLVLDEADRMLDMGFEPQIRRIVEQDAMLPKGVRQTVMFSATFPKRIQMLARDFLDEY
IFLAVGRVGSTSENIIQRVIWVEDLDKRSFLLDLLEATGRDSLILVFVETKKGADSLEDFLHREGYACTCIHGDRSQRAR
EEALHQFRSGKSPILVATAVAARGLDISNVRHVINFDLPSGIEEYVHRIGRTGRVGNLGLATSFFNEKNVNITKDLLDLL
IEAKQEVPSWLEHMAYEHHHKGGNRGRSK--RFIGGFGAKDYRQSSGSSSSGFSGSHARSSRRGGGGYGSSRGFGGGGYG
GFYNSEGYGGNYDFQGVDWWGN
>Seq00400 ATP-dependent RNA helicase DDX3X-like OS=Tarsiussyrichta OX=1868482 GN=LOC103262174 PE=3 SV=1
--------------------------------------------------------------------------------
-----------------DRGRSDYDGGVGARGDRGGFGRLEGGAHPRWGDRSEDEDWSKPLPPSERLEQELFSGGNTGIN
FEKYDDIPVEATGHRCPPRIESFSDVDMGEIIMGNIELTRYTRPTPVQKHAIPIIRDKRDLMACAQTGSGKTAAFLLPIL
SQIFADGPGEALRALRENERFGRRKQYPISLVLAPTRELAVQIYEEARKFSYRSRVRPCVVYGGADIGQQIRNLERGCHL
LVATPGRLVDMMERGKIGLDFCKYLVLDEADRMLDMGFEPQIRRIVEQDTMPPKGVRHTMMFSATFPKEIQILACDFLDE
YIFLAVGRVGSTSENITQKVVWVEEADKRSFLLDLLNATGKDSLTLVFVETKRGADSLEDFLYREGYACNSIHGDRSQRD
REKALHQFRSGKSPILVATAVAARGLDISNVKHVINFDLPSDIEEYVHRIGRTGRVGNLGLATSFFNERNMNITKDLLDL
LTEAKQEVPSWLENMAYEQHHKGSSRGRSKTSRFSGGFAARDYRQSSGASTSTFSNSLMTSSRSGGGGHSSSRGFGGGSY
GGFYHSDGYGGNYNSQAVDWWGN
>Seq00401 DEAD (Asp-Glu-Ala-Asp) box polypeptide 3, Y-linked(Fragment) OS=Tokudaia muenninki OX=742503 GN=DDX3Y PE=2SV=1
--------------------------------------------------------------------------------
------------RGRFDDLGRSDYDGIGGR-DRTGFGKF------RWGDRSDEDDWSKPLPPSERLEQELFSGGNTGINF
EKYDDIPVEATGNNCPPHIENFSDVEMGEIIMGNIELTRYTRPTPVQKHAIPIIKEKRDLMACAQTGSGKTAAFLLPILS
QIYTDGPGEALKAMKENGRYGRRKQYPISLVLAPTRELAVQIYEEARKFSYRSRVRPCVVYGGADTVQQIRDLERGCHLL
VATPGRLVDMMERGKIGLDFCKYLVLDEADRMLDMGFEPQIRRIVEQDTMPPKGVRHTMMFSATFPKEIQMLARDFLDEY
IFLAVGRVGSTSENITQKVVWVEELDKRSFLLDLLNATGKDSLTLVFVETKKGADSLENFLFQERYSCTSIHGDRSQKDR
EEALHQFRSGRKPILVATAVAARGLDISNVKHVINFDLPSDIEEYVHRIGRTGRVGNLGLATSFFNERNLNITKDLLDLL
VEAKQEVPSWLESMAYEHHYKGSSRGRPK--RFSGGFGARDYRQSSGSANSGFNTNRANSSRSSGSSH--NRGFGGGGYG
SFYNNDGYGGNYNSQAVDWWGN
>Seq00403 DEAD box polypeptide 3 Y-linked (Fragment) OS=Equuscaballus OX=9796 GN=DDX3Y PE=3 SV=1
--------------------------------------------------------------------------------
-----------------------------------------------------------LPPSERLEQELFSGGNTGINF
EKYDDIPVEATGNNCPPHIENFSDVEMGEIIMGNIELTRYTRPTPVQKHAIPIIKEKRDLMACAQTGSGKTAAFLLPILS
QIYTDGPGEALKAVKENGRYGRRKQYPISLVLAPTRELAVQIYEEARKFSYRSRVRPCVVYGGADIGQQIRDLERGCHLL
VATPGRLVDMMERGKIGLDFCKYLVLDEADRMLDMGFEPQIRRIVEQDTMPPKGVRHTMMFSATFPKEIQMLARDFLDEY
IFLAVGRVGSTSENITQKVVWVEESDKRSFLLDLLNATGKDSLTLVFVETKKGADSLEDFLYHEGYACTSIHGDRSQRDR
EEALHQFRSGKSPILVATAVAARGLDISNVKHVINFDLPSDIEEYVHRIGRTGRVGNLGLATSFFNERNINITKDLLDLL
VEAKQEVPSWLENMAYEHHYKGSSRGRSKSSRFSGGFGARDYRQSSGASSSSFSSSRASSSRSGGGGHGSSRGFGGGGYG
GFYNSDGYGGNYNSQGVDWWGN
>Seq00405 DEAD box polypeptide 3 Y-linked (Fragment) OS=Equuscaballus x asinus OX=1050200 GN=ddx3y PE=3 SV=1
--------------------------------------------------------------------------------
-----------------------------------------------------------LPPSERLEQELFSGGNTGINF
EKYDDIPVEATGNNCPPHIENFSDVEMGEIIMGNIELTRYTRPTPVQKHAIPIIKEKRDLMACAQTGSGKTAAFLLPILS
QIYTDGPGEALKAVKENGRYGRRKQYPISLVLAPTRELAVQIYEEARKFSYRSRVRPCVVYGGADIGQQIRDLERGCHLL
VATPGRLVDMMERGKIGLDFCKYLVLDEADRMLDMGFEPQIRRIVEQDTMPPKGVRHTMMFSATFPKEIQMLARDFLDEY
IFLAVGRVGSTSENITQKVVWVEESDKRSFLLDLLNATGKDSLTLVFVETKKGADSLEDFLYHEGYACTSIHGDRSQRDR
EEALHQFRSGKSPILVATAVAARGLDISNVKHVINFDLPSDIEEYVHRIGRTGRVGNLGLATSFFNERNINITKDLLDLL
VEAKQEVPSWLENMAYEHHYKGSSRGRSK-SRFSGGFGARDYRQSSGASSSSFSSSRASSSRSGGGGHGSSRGFGGGGYG
GFYNSDGYGGNYNSQGVDWWGN
>Seq00408 DEAD box polypeptide 3 Y-linked (Fragment) OS=Equusasinus x caballus OX=319699 GN=ddx3y PE=3 SV=1
--------------------------------------------------------------------------------
-----------------------------------------------------------LPPSERLEQELFSGGNTGINF
EKYDDIPVEATGNNCPPHIENFSDVEMGEIIMGNIELTRYTRPTPVQKHAIPIIKEKRDLMACAQTGSGKTAAFLLPILS
QIYTDGPGEALKAVKENGRYGRRKQYPISLVLAPTRELAVQIYEEARKFSYRSRVRPCVVYGGADIGQQIRDLERGCHLL
VATPGRLVDMMERGKIGLDFCKYLVLDEADRMLDMGFEPQIRRIVEQDTMPPKGVRHTMMFSATFPKEIQMLARDFLDEY
IFLAVGRVGSTSENITQKVVWVEESDKRSFLLDLLNATGKDSLTLVFVETKKGADSLGDFLYHEGYACTSIHGDRSQRDR
EEALHQFRSGKSPILVATAVAARGLDISNVKHVINFDLPSDIEEYVHRIGRTGRVGNLGLATSFFNERNINITKDLLDLL
VEAKQEVPSWLENMAYEHHYKGSSRGRSK-SRFSGGFGARDYRQSSGASSSSFSSSRASSSRSGGGGHGSSRGFGGGGYG
GFYNSDGYGGNYNSQGVDWWGN
>Seq00420 USP domain-containing protein OS=Xenopus tropicalisOX=8364 GN=uspl1 PE=4 SV=2
-NHVSV-TGIGM---FAGLDLNSADAQSGGS-ATKGRYIPPHLRNKEASRQDANWDAGRGGNGYVNGTNDDRDSRMNGYD
RSGYGNRGSGRTDRGFYDRENSGWNSGRDKDAYSSFGSRGE-RGKPSLFNDRGGSGSRRPDDRRPDGYDGMANRGDRSGF
GRFDRG-NSRWSDERNDEDDWSKPLAPNDRVEQELFSGSNTGINFEKYDDIPVEATGNNCPPHIESFQDVTMGEIIMGNI
QLSRYTRPTPVQKHAIPIIIEKRDLMACAQTGSGKTAAFLLPILSQIYADGPGDAMKHLKENGRYGRRKQFPLSLVLAPT
RELAVQIYEEARKFAYRSRVRPCVVYGGADIGQQIRDLERGCHLLVATPGRLVDMMERGKIGLDFCNYLVLDEADRMLDM
GFEPQIRRIVEQDTMPPKGVRQTMMFSATFPKEIQILARDFLDEYIFLAVGRVGSTSENITQKVVWVEEMDKRSFLLDLL
NATGKDSLTLVFVETKKGADALEDFLYHEGYACTSIHGDRSQRDREEALHQFRSGKSPILVATAVAARGLDISNVKHVIN
FDLPSDIEEYVHRIGRTGRVGNLGLATSFFNEKNINITKDLLDLLVEAKQEVPSWLENMAYEQHHKSSTRGR--------
------------------------------------------GYGGFYNSDGYGGNYGGSSQVDWWGN
>Seq00422 DEAD-box helicase 3 X-linked a OS=Kryptolebiasmarmoratus OX=37003 PE=3 SV=1
MSHVVVDNPHGLDQQLAALDLNSADGQGGGSGR---RYIPPHLRNKDASKNDSPGWDGGRTNGYVNGFHDNRTNGGFGGR
GPPRNDRGFGGYENKDGGWGGPPRDAAYNSFGGRND-RSKSTYFNDRGAGSRGRYER------------------GGFAG
GGNSRWAEDSREDDWSKPTAPNERLENELFSGSNTGINFEKYDDIPVEATGSNCPPHIESFHDVDMGEIIMGNITLSRYT
RPTPVQKHAIPIIKTKRDLMACAQTGSGKTAAFLLPVLSQIYTDGPGDALQTSKNSGQDNGRYGRRKQYPLSLVLAPTRE
LALQIYDEARKFAYRSRVRPCVVYGGADIGQQIRDLERGCHLLVATPGRLVDMMERGKIGLDHCNYLVLDEADRMLDMGF
EPQIRRIVEQDTMPPKGIRQTMMFSATFPKEIQILARDFLEDYIFLAVGRVGSTSENITQKVVWVEETDKRSFLLDLLNA
TGKDSLTLVFVETKKGADALEDFLYREGYACTSIHGDRSQRDREEALHQFRSGRCPILVATAVAARGLDISNVKHVINFD
LPSDIEEYVHRIGRTGRVGNLGLATSFFNDKNSNITKDLLDILVEAKQEVPSWLESLAYEHQHKSSSRGRSK--RFSGGF
GARDYRQTPG-GSGGFNSNRA--GRSAGG----NRGFGGGGFGGNFYNSDGYGGNYNHSGSVDWWGN
>Seq00458 Uncharacterized protein OS=Xenopus tropicalisOX=8364 GN=ddx3x PE=4 SV=1
-------------------------------------------------RGFYDRENSGWNSGRDKDAYSSFGSRGE-RG
KPSLFNDRGGSGSRRPDDRRPDGYDGMANRGDRSGFGRFDRG-NSRWSDERNDEDDWSKPLAPNDRVEQELFSGSNTGIN
FEKYDDIPVEATGNNCPPHIESFQDVTMGEIIMGNIQLSRYTRPTPVQKHAIPIIIEKRDLMACAQTGSGKTAAFLLPIL
SQIYADGPGDAMKHLKENGRYGRRKQFPLSLVLAPTRELAVQIYEEARKFAYRSRVRPCVVYGGADIGQQIRDLERGCHL
LVATPGRLVDMMERGKIGLDFCNYLVLDEADRMLDMGFEPQIRRIVEQDTMPPKGVRQTMMFSATFPKEIQILARDFLDE
YIFLAVGRVGSTSENITQKVVWVEEMDKRSFLLDLLNATGKDSLTLVFVETKKGADALEDFLYHEGYACTSIHGDRSQRD
REEALHQFRSGKSPILVATAVAARGLDISNVKHVINFDLPSDIEEYVHRIGRTGRVGNLGLATSFFNEKNINITKDLLDL
LVEAKQEVPSWLENMAYEQHHKSSTRGRSK-SRFSGGFGARDYRQSSGASSGFGGSSRGGRSSGHGG-------------
-----------------------
>Seq00476 Uncharacterized protein OS=Xenopus tropicalisOX=8364 GN=ddx3x PE=4 SV=1
---------------------------------------------------FYDRENSGWNSGRDKDAYSSFGSRGE-RG
KPSLFNDRGGSGSRRPDDRRPDGYDGMANRGDRSGFGRFDRG-NSRWSDERNDEDDWSKPLAPNDRVEQELFSGSNTGIN
FEKYDDIPVEATGNNCPPHIESFQDVTMGEIIMGNIQLSRYTRPTPVQKHAIPIIIEKRDLMACAQTGSGKTAAFLLPIL
SQIYADGPGDAMKHLKENGRYGRRKQFPLSLVLAPTRELAVQIYEEARKFAYRSRVRPCVVYGGADIGQQIRDLERGCHL
LVATPGRLVDMMERGKIGLDFCNYLVLDEADRMLDMGFEPQIRRIVEQDTMPPKGVRQTMMFSATFPKEIQILARDFLDE
YIFLAVGRVGSTSENITQKVVWVEEMDKRSFLLDLLNATGKDSLTLVFVETKKGADALEDFLYHEGYACTSIHGDRSQRD
REEALHQFRSGKSPILVATAVAARGLDISNVKHVINFDLPSDIEEYVHRIGRTGRVGNLGLATSFFNEKNINITKDLLDL
LVEAKQEVPSWLENMAYEQHHKSSTRGRSK-SRFSGGFGARDYRQSSGASSGFGGSSRGGRSSGHGG-------------
-----------------------
>Seq00485 Uncharacterized protein OS=Paramormyrops kingsleyaeOX=1676925 PE=3 SV=1
--------------------------------------------------GFAFDKDG-GWNSSKDRDAYTSFGGRND-R
GKSSFFSDRGAGTRGRFE---------------RGGFG----GSNSRWVEDSRDEEDWSKPTSPNERLEHELFSGSNTGI
NFEKYDDIPVEATGTNCPPHIESFHDVDMGEIIMGNIALSRYTKPTPVQKHAIPIIKTKRDLMACAQTGSGKTAAFLLPV
LSQIYTEGPGEALQAMKENGKYGRRKQFPISLVLAPTRELALQIYDEARKFAYRSRVRPCVVYGGADIGQQIRDLERGCH
LLVATPGRLVDMMERGKIGLDYCNYLVLDEADRMLDMGFEPQIRRIVEQDTMPPKGLRHTMMFSATFPKEIQILARDFLE
EYIFLAVGRVGSTSENITQKVVWVEESDKRSFLLDLLNATGKDSLTLVFVETKKGADALEDFLYREGYACTSIHGDRSQR
DREEALHQFRSGRCPILVATAVAARGLDISNVKHVINFDLPSDIEEYVHRIGRTGRVGNLGLATSFFNDKNSNITKDLLD
LLVEAKQEVPSWLESLAYEHQHKSSSRGRSK--RFSGGFGARDYRQSS-SSGTSF----GTRGNRNTGGHGGSRGFGGGK
GFGNFYSNDGYGGNYSQ--VDWWGN
>Seq00534 Uncharacterized protein OS=Callorhinchus miliiOX=7868 GN=ddx3x PE=3 SV=1
----------------------------------------------------FDKDDGGWSNKDVRDPYSSFGSRD--RG
KSSLFSDRG---RGRFDDRGRNNDSDQFGSRNDRGGFGRMERGGNSRWVEDKRDEDDWSKQQPANERTEQELFSACNTGI
NFEKYDDIPVEATGANSPCHIETFQEVNMGEIIMGNIELSRYDRPTPVQKHAIPIIISKRDLMACAQTGSGKTAAFLLPI
LSQIYAEGPGEALKS--DSNRYGRRKQYPLALVLAPTRELAVQIYDESRKFAYRSRVRPCVVYGGADIGQQIRELERGCH
LLVATPGRLVDMIERGKVGLDFCKYLVLDEADRMLDMGFEPQIRRIVEQDAMPPKGVRQTLMFSATFPKEIQILARDFLD
EYIFLAVGRVGSTSENITQKVVWVEELDKRSFLLDLLNATGKDSLTLVFVETKKGADALEDFLYREGYACTSIHGDRSQR
DREEALHHFRSGRCPILVATAVAARGLDISNVKHVINFDLPSDIEEYVHRIGRTGRVGNLGLATSFFNEKNSNITKDLLD
LLVEAKQEVPSWLENLAYEHQHKGTGRGRSK-SRFAGGFGAKDYRQTN-------NSFNARGNRNTGG----TRGFGGGG
YGNYYNADGYGGAYNSQ-VDWWGN
>Seq00559 DEAD (Asp-Glu-Ala-Asp) box polypeptide 3 OS=Daniorerio OX=7955 GN=ddx3xa PE=2 SV=1
MSHVVVDGSHGLDQQLAVLDLNSADGQGVGTGR---RYIPPHLRNKDASKNDSPGWDGSRTNGFVNGYHDSRMNGTANFA
RGPLRNDRGGRGGFRGNRNGASFNQPVHNAGYGTYENKDGGWNSVVNRDAYASFGGRSD-RGKFAFFNDRGASSRGRY--
-------------ERGGFGG-GTGGNSRWVEESRDEEDWSKPMPPNERLEHELFSASNTGINFEKYDDIPVEATGTNSPG
HIESFHDVDMGEIIMGNITLSRYTRPTPVQKYAIPIIKTKRDLMACAQTGSGKTAAFLLPVLSQIYSEGPGEALQATKAS
TQQENGKYVRRKQYPISLVLAPTRELALQIYDEARKFAYRSRVRPCVVYGGADIGQQIRDLERGCHLLVATPGRLVDMME
RGKIGLDYCKYLVLDEADRMLDMGFEPQIRRIVEQDTMPPKGSRQTMMFSATFPKEIQILARDFLEEYIFLAVGRVGSTS
ENITQKVVWVEENDKRSFLLDLLNATGKDSLTLVFVETKKGADALEDFLYREGYACTSIHGDRSQRDREEALHQFRSGRC
PIMVATAVAARGLDISNVKHVINFDLPSDIEEYVHRIGRTGRVGNLGLATSFYNDKNSNITKDLLDILVEAKQEVPSWLE
NLAYEHQHKSTNRGRPK--RFSGGFGARDYRQMPG-GGNTFGNRGARNT----GGHGGNRGFGGNKGGFGSF-GGDSYGG
TYGNYGGNYTQVDWWGN
>Seq00568 ATP-dependent RNA helicase DDX3X isoform X1OS=Balaenoptera acutorostrata scammoni OX=310752 GN=LOC103003603PE=3 SV=1
MSHAA-GNELGLDQQFSGLDLNSSDNPSGGGSTASKGRYIPPHLRNREASKDMSRRKTGCYDKNSSGWSCSKDKGAYSSF
GSR-DSRGKSSYFSDRGGGSRGRFDDRGRNDYDGFGSRGDRTGFGNFERSGHSRWCDRSDEEDDWSKPLPPSERLEQELF
SGGNTGINFEKYDNIPVEATGNNCPPRIESFSDVEMGEIIMGNIALTRYTHPTPVQKHAIPIIKGKRDLMACAQTGSGKT
AAFLLPILSQIYTDGPGAALKAVKENGRYGRRKQYPISLVLAPTRELAAQIYEEARKFSYWSRVHPCVVYGGADIGQQIR
DLERGCHLLVATPGRLVDMMERGKIGLEFCKYLVLDEADRMLDMGFEPQIRRIVERDTMPPRGVRHTMMFSATFPKEIQM
LARDFLDEYIFLAVGRVGSTSENITQKVVWVEEADKRSFLLDLLNATGRNSLTLVFVETKKGADSLEDFLYNAGYACTSI
HGDRSQRDREEALHQFRSGKSPILVATAVAARGLDISNVKHVINFNLPSDIEEYVHRIGRTGRVGNL-------------
--------------------------------------------------------------------------------
-------------------------------
>Seq00586 Uncharacterized protein OS=Lates calcariferOX=8187 GN=ddx3x PE=3 SV=1
-------------------------NDRGGRGAYRGNRGGGSFNQPLQNAGFGSYENKDGGWGGPPRDAAYNSFGGRSD-
RSKSAFFNDRGAGSRGRYERGG------------------FAGGGNSRWVEDARDDDWSKPTAPNERLEHELFSGSNTGI
NFEKYDDIPVEATGSNCPPHIESFHDVDMGEIIMGNITLSRYTRPTPVQKHAIPIIKSKRDLMACAQTGSGKTAAFLLPV
LSQIYTDGPGDALQAAKNNGQENGRYGRRKQYPLSLVLAPTRELALQIYDEARKFAYRSRVRPCVVYGGADIGQQIRDLE
RGCHLLVATPGRLVDMMERGKIGLDYCNYLVLDEADRMLDMGFEPQIRRIVEQDTMPPKGIRQTMMFSATFPKEIQILAR
DFLEDYIFLAVGRVGSTSENITQKVVWVEETDKRSFLLDLLNATVIPSEVQENVTEAPEKPGKDSLTLVFVETKKGADAL
EDFLYHEGYACTSIHGDRSQRDREEALHHFRSGRCPILVATAVAARGLDICNVKHVINFDLPSDIEEYVHRIGRTGRVGN
LGLATSFFNDKNSNITKDLLDILVEAKQEVPSWLESLAYEHQHKSSNRGRSK--RFSGGFGARDYRQTSG-GSGNFSGNR
AGRNT---GGHGGNRGFGGGGFGGNFYSNDGYGGNYSHSGSVDWWGN
>Seq00609 Uncharacterized protein OS=Mola mola OX=94237PE=3 SV=1
MSHVAVENVHGLEQQVSRSFSHPADGWDGGRNNFVNGYHDNRMTAGNSFNRGPPRMERGRGGVGGGYRSNRGGSFNPINP
AQPIAFGGYETKDASGWNTA--KEAYSNFG---NNRGKSAFFNDRSNANRGRF---------------EHGGFG--GGGG
NSRWVEESRDDGDWSKPMPRNERLEHELFSGSNTGINFEKYDDIPVEATGHNCPHHIESFQDVDLGEIIMGNIALSRYTR
PTPVQKYAIPIVKAKRDLMACAQTGSGKTAAFLLPILSQLYTEGPGEALNAAKASGQENGKYGRRKQYPMSLVLAPTREL
ALQIYDEARKFSYRSRVRPCVVYGGADIGQQIRDLERGCHLLVATPGRLVDMMERGKIGLDYCNYLVLDEADRMLDMGFE
PQIRRIVEQDTMPHKGIRHTMMFSATFPKEIQILARDFLEDYIFLAVGRVGSTSENITQKVVWVEESDKRSFLLDLLSAT
GKDSLTLVFVETKKGADALEDFLYREGYACTSIHGDRSQRDREEALSQFRSGKCPILVATAVAARGLDISNVKHVINFDL
PSDIEEYVHRIGRTGRVGNLGLATSFFNDKNGNITKDLLDILVEAKQEVPSWLESLAYEHQHKSSNRGRSK--RFAGGFG
ARDYRQTAAGGSAGGFGGRGGRNQA---GHGGNRGFGGGGFGNFYTSDGYGGNYSHSQVDWWGN
>Seq00614 Uncharacterized protein OS=Callorhinchus miliiOX=7868 GN=ddx3x PE=3 SV=1
----------------------------------------------------FDKDDGGWSNKDVRDPYSSFGSRD--RG
KSSLFSDRGRGS------------DQFGSRNDRGGFGRMERGGNSRWVEDKRDEDDWSKQQPANERTEQELFSACNTGIN
FEKYDDIPVEATGANSPCHIETFQEVNMGEIIMGNIELSRYDRPTPVQKHAIPIIISKRDLMACAQTGSGKTAAFLLPIL
SQIYAEGPGEALKS--DSNRYGRRKQYPLALVLAPTRELAVQIYDESRKFAYRSRVRPCVVYGGADIGQQIRELERGCHL
LVATPGRLVDMIERGKVGLDFCKYLVLDEADRMLDMGFEPQIRRIVEQDAMPPKGVRQTLMFSATFPKEIQILARDFLDE
YIFLAVGRVGSTSENITQKVVWVEELDKRSFLLDLLNATGKDSLTLVFVETKKGADALEDFLYREGYACTSIHGDRSQRD
REEALHHFRSGRCPILVATAVAARGLDISNVKHVINFDLPSDIEEYVHRIGRTGRVGNLGLATSFFNEKNSNITKDLLDL
LVEAKQEVPSWLENLAYEHQHKGTGRGRSK-SRFAGGFGAKDYRQTN-------NSFNARGNRNTGG----TRGFGGGGY
GNYYNADGYGGAYNSQ-VDWWGN
>Seq00623 DEAD-box helicase 3 X-linked a OS=Poecilia reticulataOX=8081 PE=3 SV=1
------------------------DNRTNGGFGGRG---PP--RNDRGFGGYENKDG-GWGGAPRDAAYNSFGGRND-RS
KSAFFNDRGSGSRGRYE---------------RGGFGG---GGNSRWVEDSRGEDDWSKPTAPNERLENELFSGSNTGIN
FEKYDDIPVEATGTSCPPHIESFHDVDMGEIIMGNITLTRYTRPTPVQKHAIPIIKIKRDLMACAQTGSGKTAAFLLPVL
SQIYTEGPGDALQASKNSGQENGRYGRRKQYPISLVLAPTRELALQIYDEARKFAYRSHVRPCVVYGGADIGQQIRDLER
GCHLLVATPGRLVDMMERGKIGLDHCNYLVLDEADRMLDMGFEPQIRRIVEQDTMPPKGIRQTMMFSATFPKEIQILARD
FLEDYIFLAVGRVGSTSENITQKVVWVEENDKRSFLLDLLNATGKDSLTLVFVETKKGADALEDFLYREGYACTSIHGDR
SQRDREEALHQFRSGRCPILVATAVAARGLDISNVKHVINFDLPSDIEEYVHRIGRTGRVGNLGLATSFFNDKNSNITKD
LLDILVEAKQEVPSWLESLAYEHQHKSTNRGRSK-SRFSGGFGARDYRQASG-GSGGFNSNRPGRN---AGGHGGNRGFG
GGGGFGGNFYSDGYGGNYN---------
>Seq00628 DEAD-box helicase 3 X-linked a OS=Tetraodon nigroviridisOX=99883 PE=3 SV=1
MSHVVVDGQHVLDQQFSGCDLNSPKNEGAKIKFCHTKWALSTAKRASKYSSGWDGGRINGFVNGYHDNRTNGGFGGRGPP
RNDRGFGNYDNKESSWTGPPRDPAYNSFGGRSD-RSKPSSFNDRGPGSRAIEDE--EANVTQFVQRYERGG---FPGGGN
SRWADEPKDDDWSKPTASNERLEQVNFSLEATTGINFEKYDDIPVEATGTNCPSHIESFQDVDMGEIIMGNITLSRYTRP
TPVQKYAIPIIKSKRDLMACAQTGSGKTAAFLLPVLSQIYTDGPGDALQAIKSSGQENGRYGRRKQYPISLVLAPTRELA
LQIYDEARKFAYRSRVRPCVVYGGADIGQQIRDLERGCHLLVATPGRLVDMMERGKIGLDYCNYLVLDEADRMLDMGFEP
QIRRIVEQDTMPPKGIRQTMMFSATFPKEIQILARDFLEDYIFLAVGRVGSTSENITQKVVWVEELDKRSFLLDLLNATG
YTGKDSLTLVFVETKKGADALEDFLYREGYACTSIHGDRSQRDREEALHQFRSGRCPILVATAVAARGLDISNVKHVINF
DLPSDIEEYVHRIGRTGRVGNLGLATSFFNDKNSNITKDLLDLLVEAKQGIPTWLESLAYEHQHKSSNRGRSK--RFSGG
FGARDYRQSSG--SGGFTNNRTGRN---PGGHGGNRGFGGGGFGGSFYNSDGYGGNYSHSGSVDWWGN
>Seq00645 Uncharacterized protein OS=Lates calcariferOX=8187 GN=ddx3x PE=3 SV=1
------------------------DNRTNGGFGGRG---PP--RNDRGGRGAYR--DGGWGGPPRDAAYNSFGGRSD-RS
KSAFFNDRGAGSRGRYVNLGQSAYER----------GGFAGGGNSRWVEDARDDDWSKPTAPNERLEHELFSGSNTGINF
EKYDDIPVEATGSNCPPHIESFHDVDMGEIIMGNITLSRYTRPTPVQKHAIPIIKSKRDLMACAQTGSGKTAAFLLPVLS
QIYTDGPGDALQA--ENGRYGRRKQYPLSLVLAPTRELALQIYDEARKFAYRSRVRPCVVYGGADIGQQIRDLERGCHLL
VATPGRLVDMMERGKIGLDYCNYLVLDEADRMLDMGFEPQIRRIVEQDTMPPKGIRQTMMFSATFPKEIQILARDFLEDY
IFLAVGRVGSTSENITQKVVWVEETDKRSFLLDLLNATGKDSLTLVFVETKKGADALEDFLYHEGYACTSIHGDRSQRDR
EEALHHFRSGRCPILVATAVAARGLDICNVKHVINFDLPSDIEEYVHRIGRTGRVGNLGLATSFFNDKNSNITKDLLDIL
VEAKQEVPSWLESLAYEHQHKSSNRGRSK--RFSGGFGARDYRQTSG-GSGNFSGNRAGRNT---GGHGGNRGFGGGNYS
------------HSGSVDWWGN
>Seq00665 Uncharacterized protein OS=Pundamilia nyerereiOX=303518 PE=3 SV=1
--------------------------------------------------GYENKDAGGWNTAKD--AYSSFGN---NRG
KSAFFNDRGNASRGRFE------HGGFGNGG---GGG----GGNSRWVEESRDDGDWSKPTPRNERLEHELFSGSNTGIN
FEKYDDIPVEATGQNCPQHIESFQDVDMGEIIMGNIALSRYTRPTPVQKYAIPIIKSKRDLMACAQTGSGKTAAFLLPVL
SQIYTDGPGEALNAAKASGQENGKYGRRKQYPISLVLAPTRELALQIYDEARKFSYRSRVRPCVVYGGADIGQQIRDLER
GCHLLVATPGRLVDMMERGKIGLDYCNYLVLDEADRMLDMGFEPQIRRIVEQDTMPPKGIRQTMMFSATFPKEIQILARD
FLEDYIFLAVGRVGSTSENITQKVVWVEESDKRSFLLDLLSATAIPSEVQDSTGDNIEKPGKDSLTLVFVETKKGADALE
DFLYREGYACTSIHGDRSQRDREEALNQFRSGKCPILVATAVAARGLDISNVKHVINFDLPSDIEEYVHRIGRTGRVGNL
GLATSFFNDKNGNITKDLLDILVEAKQEVPSWLESLAYEHQHKSSNRGRSK--RFSGGFGARDYRQTAAGVNAGGFGGRG
GGRSQA---GHGGNRAFGGGGFSNFYTSDGYGGNYSHSQVDWWGN
>Seq00673 DEAD-box helicase 3 X-linked a OS=Astyanax mexicanusOX=7994 PE=3 SV=1
--------------------------------------------------GFENKDV-GWNAAINRDAYSSFGARSD-RG
KPAFFNDRGTGSRGRYE---------------RGGFGGGAGMVNTRWVEESRDEEDWSKPTPPNERVEHELFSASNTGIN
FEKYDDIPVEATGNNCPGPIENFHDVDMGEIIMGNITLSRYTRPTPVQKHAIPIIKAKRDLMACAQTGSGKTAAFLLPVL
SQIYTDGPGEALQASKASGQENGKYGRRKQYPISLVLAPTRELALQIYDEARKFAYRSRVRPCVVYGGADIGQQIRDLER
GCHLLVATPGRLVDMMERGKIGLDYCNYLVLDEADRMLDMGFEPQIRRIVEQDTMPPKGARQTMMFSATFPKEIQILARD
FLEEYIFLAVGRVGSTSENITQKVVWVEESDKRSFLLDLLNATGKDSLTLVFVETKKGADALEDFLYREGYACTSIHGDR
SQRDREEALHQFRSGRCPIMVATAVAARGLDISNVKHVINFDLPSDIEEYVHRIGRTGRVGNLGLATSFYNDKNSNITKD
LLDILVEAKQEVPSWLESLAFEHQHKNSNRGRSK--RFSGGFGARDYRQMSG-GGNAFGNRGARNP----GGHGGNRGFG
GNKGGFGNFV-SDGYGGSYGNYGGNYTQVDWWGN
>Seq00677 DEAD-box helicase 3 X-linked a OS=Latimeria chalumnaeOX=7897 GN=DDX3X PE=3 SV=1
-------------------------NDRGGRGGYRSRGGSSFNQSQNSVSGYYDKDNSGWNSTKDTRDPYSSFGSRSD-R
GKSSF-SDRGSGSRGRYDRNERGQESYESFGSRGDR-GFGRFDRGGNSRWVEDRTNDEDDWSKPLPPNERLEQELFSGSN
TGINFEKYDDIPVEATGSNCPPHIESFHDLDMGEIIMTNIDLTRYMRPTPVQKHAIPIIKGQRDLMACAQTGSGKTAAFL
LPILSQIYTEGPGEALKAVKASSQESGKYGRRKQYPISLVLAPTRELAVQIYEEARKFAYRSRVRPCVVYGGADIGQQIR
DLERGCHLLVATPGRLVDMMERGKIGLEYCKYLVLDEADRMLDMGFEPQIRRIVEQDTMPPKGGRHTMMFSATFPKEIQI
LARDFLDEYIFLAVGRVGSTSENITQKVVWVEEADKRSFLLDLLNATGKDSLTLVFVETKKGADALEDFLYHEGYACTSI
HGDRSQRDREEALHQFRSGRCPILVATAVAARGLDISNVKHVINFDLPSDIEEYVHRIGRTGRVGNLGLATSFFNDKNTN
ITKDLLDLLIEAKQEVPSWLENMAYEQQHKSSSRGRSK------------------------------------------
-------------------------------
>Seq00683 Uncharacterized protein OS=Anabas testudineusOX=64144 PE=3 SV=1
MSHVAVENAHGLEQQLAVLDLSAADGQGGGTNR---RYIPPHLRNKDTSKNAGNAFAAGRQGGYTMAPPASYGWDGGRNN
FVNGYHDNRMTGNSFNWGPPRMERGRSGVGGGGYRGNRGGAFNPINPAQQMGFTGFANKDAGTWSTVKDAYGSFGNNRGK
SAFFNDRGNANRGRFEHGGFGGGGGGGGGNSRWVEESRDDGDWSKPMPRNECLEHELFSGSNTGINFEKYDDIPVEATGQ
NCPHHIESFQDVDMGEIIMGNIALSRYTRPTPVQKYAIPIVKSKRDLMACAQTGSGKTAAFLLPILSQIYTDGPGEALNA
AKASGQENGKYGRRKQYPIALVLAPTRELALQIYDEARKFSYRSRVRPCVVYGGADIGQQIRDLERGCHLLVATPGRLVD
MMERGKIGLDYCNYLVLDEADRMLDMGFEPQIRRIVEQDTMPHKGIRQTMMFSATFPKEIQILARDFLEEYIFLAVGRVG
STSENITQKVVWVEESDKRSFLLDLLSATGKDSLTLVFVETKKGADALEDFLYREGYACTSIHGDRSQRDREEALNQFRS
GKCPILVATAVAARGLDISNVKHVINFDLPSDIEEYVHRIGRTGRVGNLGLATSFFNDKNANITKDLLDILVEAKQEVPS
WLESLAYEHQHKSSNRGRSK--RFSGGFGARDYRQTAAGGNAGFGGRGGRNP----AGHGGTRGFGGGGFGNFYTSDGYG
GNYSHSQVDW---
>Seq00699 Uncharacterized protein OS=Seriola dumeriliOX=41447 PE=3 SV=1
---------------------------------STGRYIPPHLRNKDASKNG-EWDASGWNTNKD--AYSSFGN---NRG
KSAFFNDRGNANRGS------NMFTSCG----HGGFGGGGGGGNSRWVEESRDDGDWSKPTPRNERLEHELFSGSNTGIN
FEKYDDIPVEATGQNCPHHIESFQDVDMGEIVMGNIALSRYTRPTPVQKYAIPIVKSKRDLMACAQTGSGKTAAFLLPIL
SQIYTDGPGEALNA--ENGKYGRRKQYPISLVLAPTRELALQIYDEARKFSYRSRVRPCVVYGGADIGQQIRDLERGCHL
LVATPGRLVDMMERGKIGLDYCNYLVLDEADRMLDMGFEPQIRRIVEQDTMPHKGIRQTMMFSATFPKEIQILARDFLEE
YIFLAVGRVGSTSENITQKVVWVEESDKRSFLLDLLSATGKDSLTLVFVETKKGADALEDFLYREGYACTSIHGDRSQRD
REEALNH----KSKIL----VAARGLDISNVKHVINFDLPSDIEEYVHRIGRTGRVGNLGLATSFFNDKNGNITKDLLDI
LVEAKQEVPSWLESLAYEHQHKSSNRGRSK--RFSGGFGARDYRQTAAGANTGGFGGRGGRNQA---GHGGTRGFGGGGF
GNFYTSDGYGGNYSHSQVDWWGN
>Seq00702 ATP-dependent RNA helicase an3 isoform X11 OS=Labeorohita OX=84645 GN=ROHU_018657 PE=3 SV=1
-------------------------NRNGSSFSQ-----PMH----NAGYGSYENKDGGWNSVVNRDAYTSFGGRSD-RG
KSAFFNDRGAGSRGRYE---------------RGGFGG-GTGGNSRWVEESRDEEDWSKPLPPNERLEHELFSGSNTGIN
FEKYDDIPVEATGTNSPGHIESFHDVDMGEIIMGNITLSRYTRPTPVQKYAIPIIKAKRDLMACAQTGSGKTAAFLLPVL
SQIYTDGPGEALQATKASAQQENGKYVRRKQYPISLVLAPTRELALQIYDEARKFSYRSRVRPCVVYGGADIGQQIRDLE
RGCHLLVATPGRLVDMMERGKIGLDYCKYLVLDEADRMLDMGFEPQIRRIVEQDTMPPKGARQTMMFSATFPKEIQILAR
DFLEEYIFLAVGRVGSTSENITQKVVWVEENDKRSFLLDLLNATGKDSLTLVFVETKKGADALEDFLYREGYACTSIHGD
RSQRDREEALHQFRSGRCPIMVATAVAARGLDISNVKHVINFDLPSDIEEYVHRIGRTGRVGNLGLATSFYNDKNSNITK
DLLDILVEAKQEVPSWLENLAYEHQHKSTNRGRPK--RFSGGFGARDYRQMAG-GGNAFGNRGARNT----GGHGGNRGF
GGNKGGFGSF-GSDSYGGNYGNYG------
>Seq00703 DEAD-box helicase 3 X-linked a OS=Oryzias latipesOX=8090 PE=3 SV=1
MSHVVVDNPHGLDQQLAALDLNSADGQGGGTGR---RYIPPHLRNKDAPRNAGNAYSTGRQCGYSVAPVNFYAPGWDGGR
TNGFVNGYHDNRANGGFGGRGSSRNDRAFGGYENKEGSWGGA-SRDSYNSFGGRND-RTKSSFFNDRGAGSRGRYE----
--------RGGFSG------GGSSRWGEDSREDDWSKPTAPNERLEQELFSGGNTGINFEKYDDIPVEATGSNCPPHIES
FHDVDMGEIVMGNIALTRYDRPTPVQKYAIPIIKTKRDLMACAQTGSGKTAAFLLPVLSQIYSDGPGDALQAAKNNGQDN
GRYGRRKQYPLSLVLAPTRELALQIYDEARKFAYRSRVRPCVVYGGADIGQQIRELERGCHLLVATPGRLVDMMERGKIG
LDYCNYLVLDEADRMLDMGFEPQIRRIVEQDTMPPKGIRQTMMFSATFPKEIQILARDFLEDYIFLAVGRVGSTSENITQ
KVVWVEDNDKRSFLLDLLNATVIPSEVQESITESTEKIGKDSLTLVFVETKKGADALEDFLYREGYACTSIHGDRSQRDR
EEALHQFRSGHCPILVATAVAARGLDISNVKHVINFDLPSDIEEYVHRIGRTGRVGNLGLATSFFNDKNSNITKDLLDIL
VEAKQEVPSWLESLAYEHQHKSSTRGR---KRFSGGFGARDYRQTSG-GSGGFSSNRTG---RGAGGHGGNRGFGG----
----------------------
>Seq00713 ATP-dependent RNA helicase DDX3X OS=Heterocephalusglaber OX=10181 GN=GW7_09073 PE=4 SV=1
----------------------------------------------EATKGYYDRDSSGWSSSKDKDAYSSFGSRNDSRG
KSSFFSDRGSGLRGRFDDRGRGDYDGSGTRGDRSGFGKFERGGNSHWCDKSDGDDWSKPLPPSERLEQELFSGDNTGINF
EKYNDIPVEATGNNCPPHIESFSDVEMGEIIMGNIELTRYTRPTPVQKHAIPIIKEKRDLMACAQTGSGKTAAFLLPILS
QIYSDGPGEALRAMKENGRYGRRKQYPISLVLAPTRELAVQIYEEARKFSYRSRVRPCVVYGGADIGQQIRDLERGCHLL
VATPGRLVDMMERGKIGLDFCKYLVLDEADRMLDMGFEPQIRRIVEQDTMPPKGVRHTMMFSATFPKEIQMLARDFLDEY
IFLAVGRVGSTSENITQKVVWVEDIDKRSFLLDLLNATGKDSLTLVFVETKKGADSLEDFLYHEGYACTSIHGDRSQRDR
EEALHQFRSGKSHILVATAVAARGLDISNVKHVINFDLPSDIEEYVHRIGRTGRV-------------------------
--------------------------------------------------------------------------------
----------------------
>Seq00719 DDX3X OS=Cervus elaphus hippelaphus OX=46360GN=Celaphus_00010008 PE=3 SV=1
--------------------------------------------------------------------------------
--------------KFDDRGRGDYDGIGGRGDRGGFGKYERG-NSRWCDKSDEDDWSKPLPPSERLEQELFSGGNTGINF
EKYDDIPVEATGNNCPPHIES--------------------------------------------VGSGKTAAFLLPILS
QIYSDGPGEALRAMKENGRYGRRKQYPISLVLAPTRELAVQIYEEARKFSYRSRVRPCVVYGGADIGQQIRDLERGCHLL
VATPGRLVDMMERGKIGLDFCKYLVLDEADRMLDMGFEPQIRRIVEQDTMPPKGVRHTMMFSATFPKEIQMLARDFLDEY
IFLAVGRVGSTSENITQKVVWVEESDKRSFLLDLLNATGKDSLTLVFVETKKGADSLEDFLYHEGYACTSIHGDRSQRDR
EEALHQFRSGKSPILVATAVAARGLDISNVKHVINFDLPSDIEEYVHRIGRTGRVGNLGLATSFFNERNINITKDLLDLL
VEAKQEVPSWLENMAYEHHYKGSSRGRSK--RFSGGFGARDYRQSSGGSSSSFSSSRASSSRSGGGGHGSSRGFGGASGG
----------------------
>Seq00721 Uncharacterized protein OS=Labrus bergylta OX=56723PE=3 SV=1
----------------------------GGFRGNRGGAFNPINAAQPMGFTAYENKDAGGWNTNKD--AYTSF---SNNR
GKSAFYNDRGNTNRGRFD------HGGFGGGG----------GGNSRWVEEVRDEGDWSKPTPRNERLEHELFSGSNTGI
NFEKYDDIPVEATGHNCPHHIESFQDVDMGEIIMGNIALTRYTRPTPVQKYAIPIVKSKRDLMACAQTGSGKTAAFLLPI
LSQIYTHGPGEALNAAKTSGQENGKFGRRKQFPISLVLAPTRELALQIYDEARKFSYRSRVRPCVVYGGADIGQQIRELE
RGCHLLVATPGRLVDMMERGKIGLDYCNYLVLDEADRMLDMGFEPQIRRIVEQDTMPHKGSRQTMMFSATFPKEIQILAR
DFLEDYIFLAVGRVGSTSENITQKVVWVEESDKRSFLLDLLSATGKDSLTLVFVETKKGADALEDFLYREGYACTSIHGD
RSQRDREEALSQFRSGKCPILVATAVAARGLDISNVKHVINFDLPSDIEEYVHRIGRTGRVGNLGLATSFFNDKNGNITK
DLLDILVEAKQEVPSWLESLAYEHQHKSSNRGRSK--RFSGGFGARDYRQTAAGGNAGGFGGRGGRNQA---GHGGNRGF
GGGGFSNFYTSDGYGGSYTHSTVDWWGN
>Seq00724 Uncharacterized protein OS=Xiphophorus couchianusOX=32473 PE=3 SV=1
---------------------------------SPGRYVPPHLRNKDASKNGEKSRIYAGVYGWDAGRNNFVNGYHDNRM
SGNSFNRGPPRMERGRGGVAGGGYRGNRGGAFNPINPAQPISFGGGWNTAKDAYSSFGN---NRGKSAFFNDRGNASRGR
FD------HGGFGGGG----------GGNSRWVEESRDDGDWSKPLPRNERLEHELFAGSNTGINFEKYDDIPVEATGQN
SPHHIESFQDVDMGEIIMGNIALSRYTRPTPVQKYAIPIVKSKRDLMACAQTGSGKTAAFLLPILSQIYTDGPGEALNAA
KASGQENGKYGRRKQYPIALVLAPTRELALQIYDEARKFSYRSRVRPCVVYGGADIGQQIRDLERGCHLLVATPGRLVDM
MERGKIGLDYCNYLVLDEADRMLDMGFEPQIRRIVEQDTMPHKGIRQTLMFSATFPKEIQILARDFLEDYIFLAVGRVGS
TSENITQKVVWVEESDKRSFLLDLLSATVIPNEVQDNTGDNVEKPGKDSLTLVFVETKKGADALEDFLYREGYACTSIHG
DRSQRDREEALNQFRSGKCPILVATAVAARGLDISNVKHVINFDLPSDIEEYVHRIGRTGRVGNLGLATSFFNDKNGNIT
KDLLDILVEAKQEVPSWLESLAYEHQHKSSNRGRSK--RFSGGFGARDYRQTAAGGSAGGFGGRGGRNQQ---GHGGNRG
FGGGGFGNFYTSDGYGGNYSHSQVDWWGN
>Seq00735 Atp-dependent rna helicase ddx3x isoform 1 OS=Lynxpardinus OX=191816 GN=LYPA_23C019600 PE=3 SV=1
--------------------------------------------------------------------------------
--------------------------------------------------------------------------------
--------------------------MGEIIMGNIELTRYTRPTPVQKHAIPIIKEKRDLMACAQTGSGKTAAFLLPILS
QIYSDGPGEALRAMKENGRYGRRKQYPISLVLAPTRELAVQIYEEARKFSYRSRVRPCVVYGGADIGQQIRDLERGCHLL
VATPGRLVDMMERGKIGLDFCKYLVLDEADRMLDMGFEPQIRRIVEQDTMPPKGVRHTMMFSATFPKEIQMLARDFLDEY
IFLAVGRVGSTSENITQKVVWVEESDKRSFLLDLLNATGKDSLTLVFVETKKGADSLEDFLYHEGYACTSIHGDRSQRDR
EEALHQFRSGKSPILVATAVAARGLDISNVKHVINFDLPSDIEEYVHRIGRTGRVGNLGLATSFFNERNINITKDLLDLL
VEAKQEVPSWLENMAYEHHYKGSSRGRSKSSRFSGGFGARDYRQSSGASSSSFSSSRASSSRSGGGGHGSSRGFGGGGYG
GFYNSDGYGGNYNSQGVDWWGN
>Seq00738 Uncharacterized protein OS=Poecilia reticulataOX=8081 PE=3 SV=1
MSHVAVENAHGLEQQLAVLDLSAPDGQGGGRYIPPHLRNKEASKNVGNAFAAGRPGGYTIAPAANYGWDAGRNNFVNGYH
DNRMAGNTFNRGPPRMERGRGGVAGGGYRGNRGGAFNPINPAQPISFDAGGWNTAKD--AYSSFGN---NRGKSAFFNDR
GNANRGRFD------HGGFGGGG----------GGNSRWVEESRDDGDWSKPLPRNERLEHELFSGSNTGINFEKYDDIP
VEATGQNCPHHIESFQDVDMGEIIMGNIALSRYTRPTPVQKYAIPIVKSKRDLMACAQTGSGKTAAFLLPILSQIYTDGP
GEALNAAKASGQENGKYGRRKQYPIALVLAPTRELALQIYDEARKFSYRSRVRPCVVYGGADIGQQIRDLERGCHLLVAT
PGRLVDMMERGKIGLDYCNYLVLDEADRMLDMGFEPQIRRIVEQDTMPHKGIRQTLMFSATFPKEIQILARDFLEDYIFL
AVGRVGSTSENITQKVVWVEESDKRSFLLDLLSATVIPNEVQDNTGDNVEKPGKDSLTLVFVETKKGADALEDFLYREGY
ACTSIHGDRSQRDREEALNQFRSGKCPILVATAVAARGLDISNVKHVINFDLPSDIEEYVHRIGRTGRVGNLGLATSFFN
DKNGNITKDLLDILVEAKQEVPSWLESLAYEHQHKSSNRGRSK--RFSGGFGARDYRQTAAGGNAGGFGGRGGRNQQ---
GHGGNRGFGGGGFGNFYTSDGYGGNYSHSQVD----
>Seq00741 Uncharacterized protein OS=Anabas testudineusOX=64144 PE=3 SV=1
MSHVAVENAHGLEQQLAVLDLSAADGQGGGTNR---RYIPPHLRNKDTSKNAGNAFAAGRQGGYTMAPPASYGWDGGRNN
FVNGYHDNRMTGNSFNWGPPRMERGRSGVGGGGYRGNRGGAFNPINPAQQMGFTGFANKDAGTWSTVKDAYGSFGNNRGK
SAFFNDRGNANRGRFEHGGFGGGGGGGGGNSRWVEESRDDGDWSKPMPRNECLEHELFSGSNTGINFEKYDDIPVEATGQ
NCPHHIESFQDVDMGEIIMGNIALSRYTRPTPVQKYAIPIVKSKRDLMACAQTGSGKTAAFLLPILSQIYTDGPGEALNA
AKASGQENGKYGRRKQYPIALVLAPTRELALQIYDEARKFSYRSRVRPCVVYGGADIGQQIRDLERGCHLLVATPGRLVD
MMERGKIGLDYCNYLVLDEADRMLDMGFEPQIRRIVEQDTMPHKGIRQTMMFSATFPKEIQILARDFLEEYIFLAVGRVG
STSENITQKVVWVEESDKRSFLLDLLSATVIPSEVQDNTGDNIEKPGKDSLTLVFVETKKGADALEDFLYREGYACTSIH
GDRSQRDREEALNQFRSGKCPILVATAVAARGLDISNVKHVINFDLPSDIEEYVHRIGRTGRVGNLGLATSFFNDKNANI
TKDLLDILVEAKQEVPSWLESLAYEHQHKSSNRGRSK--RFSGGFGARDYRQTAAGGNAGFGGRGGRNP----AGHGGTR
GFGGGGFGNFYTSDGYGGNYSHSQVDW---
>Seq00744 Pl10 OS=Nothobranchius furzeri OX=105023 GN=PL10PE=3 SV=1
MSHVAVENAHGLEQQLAVLDLSAPDGQG-------GRYIPPHLRNKDASKNVGNAFAAGRQGAYTIAPAANYGWDATRNN
FVNGYHDNRMAGNSFNRGPPRMERGRGGVGGGGYRGNRGGVFNPINPAQPMGFDTGGWNAAKDAYSSFGNSRGKSAFFNN
RDNSSRGRFDQAGFGGNGGGNSRWVEEARDDGDWSKLLPRNERLEHDLFSASNTGINFEKYDDIPVEATGQNCPHHIESF
QDVDMGEIIMGNVALSRYTRPTPVQKYAIPIVKSKRDLMACAQTGSGKTAAFLLPILSQIYTDGPGEALNATKASGQDNG
KYGRRKQYPIALVLAPTRELALQIHDEARKFSYRSRVRPCVVYGGADIGQQIRDLERGCHLLVATPGRLVDMMERGKIGL
DHCNYLVLDEADRMLDMGFEPQIRRIVEQDTMPHKGIRQTLMFSATFPKEIQILARDFLEDYIFLAVGRVGSTSENITQK
VVWVEESDKRSFLLDLLSATVIPSEVQDSTGDSIEKPGKDSLTLVFVETKKGADALEDFLYREGYACTSIHGDRSQRDRE
EALSQFRSGKCPILVATAVAARGLDISNVKHVINFDLPSDIEEYVHRIGRTGRVGNLGLATSFFNDKNGNITKDLLDILV
EAKQEVPSWLESLAYEHQHKSNNRGRSK--RFSGGFGARDYRQTAAGGNSGGFGGRGGRSQA---GHGGNRGFGGGGFGN
FYTSDGYGGNYSHSQVDWWGN
>Seq00747 putative ATP-dependent RNA helicase Pl10 isoformX4 OS=Salmo salar OX=8030 GN=LOC106575500 PE=3 SV=1
MSHVAVENLHGLEQQLAVLGLNNADGQGGGTGTADAFSRPSALSMAPGSYTPGGWDGGRNNGFVQNGYHDNRMNGGNRYN
SGPPRMERGRGGGGFRGGRGGSYNPVQPMQNAGMFGVYDNKDGGGWNTTKD--AYTSFAARPD-RGKSAFFNNGGSAPRG
SYP---------------RGGFGG---SGNSRWVEESRDDEDWSKPTQANERLEQELFAGGNTGINFDNYDDIPVEATGQ
NCPHHIDSFQDVEMGEIIMSNIALTRYTRPTPVQKYAIPIIKNKRDLMACAQTGSGKTAAFLLPVLSQIYTEGPGEALAA
QKSGGQDNGKYGRRKQYPLALVLAPTRELALQIYEEARKFAYRSRVRPCVVYGGADIGQQIRDLERGCHLLVATPGRLVD
MMERGKIGLDYCNYLVLDEADRMLDMGFEPQIRRIVEQDTMPPKGIRQTMMFSATFPKEIQILARDFLEEYIFLAVGRVG
STSENITQKVVWVEDGDKRSFLLDLLNATVIPSEVQDNAGENIEKPGKNSLTLVFVETKKGADALEDFLYREGYACTSIH
GDRSQRDREEALHQFRSGRCPILVATAVAARGLDISNVKHVINFDLPSDIEEYVHRIGRTGRVGNLGLATSFFNDKNGNI
TKDLLDILVEAKQEVPSWLESLAYEHQHKSNTRGRSK--RFTSGGFGARDYRQTSGGGSTGGFGGRGGRQ---PGGHGGN
RGFGGGGGFGGNFYSSDGYGGNYSHQGGVDWWGN
>Seq00753 Uncharacterized protein OS=Mola mola OX=94237PE=3 SV=1
--------------KFQSVNFNSLYDVGHCLCLSAGRYIPPHLRNKDASKNGSFSHPADGWDGGRNNFVNGYHDNRMTAG
NSFNRGPPRMERGRGGVGGGYRSNRGGSFNPINPAQPIAFGGYETKGWFEHGGFGG--GGGNSRWVEESRDDGDWSKPMP
RNERLEHELFSGSNTGINFEKYDDIPVEATGHNCPHHIESFQDVDLGEIIMGNIALSRYTRPTPVQKYAIPIVKAKRDLM
ACAQTGSGKTAAFLLPILSQLYTEGPGEALNAAKASGQENGKYGRRKQYPMSLVLAPTRELALQIYDEARKFSYRSRVRP
CVVYGGADIGQQIRDLERGCHLLVATPGRLVDMMERGKIGLDYCNYLVLDEADRMLDMGFEPQIRRIVEQDTMPHKGIRH
TMMFSATFPKEIQILARDFLEDYIFLAVGRVGSTSENITQKVVWVEESDKRSFLLDLLSATVIPSEVQDSTGDNIEKPGK
DSLTLVFVETKKGADALEDFLYREGYACTSIHGDRSQRDREEALSQFRSGKCPILVATAVAARGLDISNVKHVINFDLPS
DIEEYVHRIGRTGRVGNLGLATSFFNDKNGNITKDLLDILVEAKQEVPSWLESLAYEHQHKSSNRGRSK--RFAGGFGAR
DYRQTAAGGSAGGFGGRGGRNQA---GHGGNRGFGGGGFGNFYTSDGYGGNYSHSQVDWWGN
>Seq00755 DEAD-box helicase 3 X-linked a OS=Xiphophoruscouchianus OX=32473 PE=3 SV=1
----------------------------------------PHLRNKDAAKNGEFVKRYGGWGGAPRDAAYNSFGGRND-R
SKSAFFNDRGAGSRGRC-----VTFASV-SRYERGGFGG---GGNSRWVEDSRGEDDWSKPTAPNERLENELFSGSNTGI
NFEKYDDIPVEATGSNCPPHIESFHDVDMGEIIMGNITLTRYTRPTPVQKHAIPIIKIKRDLMACAQTGSGKTAAFLLPV
LSQIYTEGPGDALQ---ENGRYGRRKQYPISLVLAPTRELALQIYDEAKKFAYRSHVRPCVVYGGADIGQQIRELERGCH
LLVATPGRLVDMMERGKIGLDHCNYLVLDEADRMLDMGFEPQIRRIVEQDTMPPKGVRQTMMFSATFPKEIQILARDFLE
DYIFLAVGRVGSTSENITQKVVWVEENDKRSFLLDLLNATGKDSLTLVFVETKKGADALEDFLYREGYACTSIHGDRSQR
DREEALHQFRSGRCPILVATAVAARGLDISNVKHVINFDLPSDIEEYVHRIGRTGRVGNLGLATSFFNDKNSNITKDLLD
ILVEAKQEVPSWLESLAYEHQHKSTSRGRSK--RFSGGFGARDYRQASG-GSGGFNSNRSGRS---AGGHGGSRGFGGG-
------------------------
>Seq00759 DEAD-box helicase 3 X-linked a OS=Cynoglossussemilaevis OX=244447 PE=3 SV=1
MSHVVIDNQHGLDQQLAALDLNSADGQGGGTGR---RYIPPHLRNKDVSK----NDSPGWDAGRSNGFVNGYHDNRTNGG
FGGRGPTRNDRGGRGSYRGNRGGGSFNPPLQNAGFGVYENKVSNWGGQQQQQRDPAYNSFGGRNDRTKTAFFNDRGASSR
GRYERGGFSSGGNSRWVEEAREDDWSKPTPANERQERELFSGSNTGINFEKYDDIPVEATGNNCPPHIESFHDVDMGEII
MGNINLTRYTRPTPVQKYAIPIIKAKRDLMACAQTGSGKTAAFLLPVLSQIYTEGPGDALQAAKSSGQENGRYGRRKQYP
ISLVLAPTRELALQIYDEARKFAYRSHVRPCVVYGGADIGQQIRDLERGCHVLVATPGRLVDMMERGKIGLDYCNYLVLD
EADRMLDMGFEPQIRRIVEQDTMPPKGMRQTMMFSATFPKEIQILARDFLEDYIFLAVGRVGSTSENITQKVVWVEELDK
RSFLLDLLNATVIPSEVQEAVTESTEKVGKDSLTLVFVETKKGADSLEDFLYREGYACTSIHGDRSQRDREEALHQFRCG
QCPILVATAVAARGLDICNVKHVINFDLPSDIEEYVHRIGRTGRVGNLGLATSFFNDKNSNITKDLLDILVEAKQEVPSW
LESLAYEHQHKTTTRGRSK--RFSGGFGARDYRQTPG-GSGSFGGNRTARN---PGGHGGNRGFGGG-------------
------------
>Seq00760 Uncharacterized protein OS=Marmota monax OX=9995GN=MONAX_5E043325 PE=3 SV=1
--------------------------------------------------------------------------------
--------------------------------------------------------------------------------
--------------------------MGEIIMGNIELTRYTRPTPVQKHAIPIIKEKRDLMACAQTGSGKTAAFLLPILS
QIYSDGPGEALRAMKENGRYGRRKQYPISLVLAPTRELAVQIYEEARKFSYRSRVRPCVVYGGADIGQQIRDLERGCHLL
VATPGRLVDMMERGKIGLDFCKYLVLDEADRMLDMGFEPQIRRIVEQDTMPPKGVRHTMMFSATFPKEIQMLARDFLDEY
IFLAVGRVGSTSENITQKVVWVEEPDKRSFLLDLLNATGKDSLTLVFVETKKGADSLEDFLYHEGYACTSIHGDRSQRDR
EEALHQFRSGKSPILVATAVSARGLDISNVKHVINFDLPSDIEEYVHRIGRTGRVGNLGLATSFFNERNINITKDLLDLL
VEAKQEVPSWLENMAFEHHYKGSSRGRSKSSRFSGGFGARDYRQSSGASSSSFSSSRASSSRSGGGGHGSSRGFGGGGYG
GFYNSDGYGGNYNSQGVDWWGN
>Seq00761 DEAD-box helicase 3 X-linked a OS=Gasterosteus aculeatusOX=69293 PE=4 SV=1
MSHVVVDNPHGLDQQLSALDLNSADGQGGGTGR---RYIPPHLRNRDAPKNGSNAGWDGGRSNGFVNGYHDNRTNGGFGG
RGPPRNDRGGRGAYRGFGGEGGGGGGGGNWAGAPRDAAYNSFGGRND-RSKSTFFNDRGSSSRGRYE------------R
GGFSG------GGNNRWGDESRDEDWSKPTAPNDRQEQELFAASNTGINFEKYDDIPVEATGSNCPPHIDSFHDVDMGEI
IMGNINLTRYTCPTPVQKHAIPIIKSKRDLMACAQTGSGKTAAFLLPVLSQIYSDGPGEAAQAAKNGQTQDSGRYGRRKQ
YPLSLVLAPTRELALQIYDEARKFAYRSRLRPCVVYGGADIGQQIRELERGCHLLVATPGRLVDMMERGKIGLDYCKSVE
WNSPFTYLGGGL--KLTHVFELNDTMPPKGVRQTMMFSATFPKEIQILARDFLEDYIFLAVGRVGSTSENITQKVVWVED
GDKRSFLLDLLNATGYTGKESLTLVFVETKKGADALEDFLYHEGYACTSIHGDRSQRDREEALHQFRSGRCPILVATAVA
ARGLDISNVKHVINFDLPSDIEEYVHRIGRTGRVGNLGLATSFFNDKNSNITKDLLDILVEAKQEVPSWLESLAYEHQHK
STTRGRS-GKRFSGGFGARDYRQTPGGGPGNFTSSRGSG--RSAGGHGGSRGFGGGGGGGGGGFGGNFYSNDGYGGNYSH
SGSVDWWGN
>Seq00768 DEAD-box helicase 3 X-linked a OS=Esox luciusOX=8010 PE=3 SV=1
MSHVVVDNPHGLDQQLAGLDLNS-DGQGGGTGR---RYIPPHLRNKEVSKNENAYSSGRQYGYSVPPPVNFYSSGGWESG
RSNGFANGYHDNRNGGFGGRSGPPRNDRGFGGQDSGGWGGAPRQDAAYNSFGGR----GKSSFYNDRGSSG-------GR
GSYQ-------RGGYGG---GGNSRWQEDSREDEDWSKPSPPNERLEAELFSSGNTGINFEKYDDIPVEATGTNCPPHID
SVRPLLLSLSPVPCESASRWQEANRHGSGPKRSAPVCLFQFHDLDMGEIIMSNIALTHYSRPTPVQKYAIPVIKSKRDLM
ACAQTGSGKTAAFLVPVLSQIYTQGPGDASAAAKNGQDSGKYGRRKQYPLSLVLAPTRELALQIYEESRKFAYRSRVRPC
VVYGGADIGQQIRDLERGCHLLVATPGRLVDMMERGKIGLDYCNYLVLDEADRMLDMGFEPQIRRIVEQDTMPPKGIRQT
MMFSATFPKEIQMLARDFLEDYIFLAVGRVGSTSENITQKVVWVEEGDKRSFLLDLLNATGKESLTLVFVETKKGADALE
DFLYREGYACTSIHGDRSQRDREEALNHFRSGRCPILVATAVAARGLDISNVKHVINFDLPSDIEEYVHRIGRTGRVGNL
GLATSFFNDKNSNITKDLLDILVEAKQEVPSWLESLGYENPHKGNT-GRGRSKRFSSGGFGARDYRQTPGGGGFGSGSGR
GGARTGGHGGGGGSRGGFGGGGFGGGNFYGGNDAGYGGNYSHSSSGTDWWGN
>Seq00770 Uncharacterized protein OS=Xiphophorus couchianusOX=32473 PE=3 SV=1
---------------------------------SPGRYVPPHLRNKDASKNG-EKNASGWNTAKD--AYSSFGN---NRG
KSAFFNDRGNASRG-------SQLSNLFPVLRFDHGGFGG-GGGGNSRWVEESRDDGDWSKPLPRNERLEHELFAGSNTG
INFEKYDDIPVEATGQNSPHHIESFQDVDMGEIIMGNIALSRYTRPTPVQKYAIPIVKSKRDLMACAQTGSGKTAAFLLP
ILSQIYTDGPGEALNAAKENGKYGRRKQYPIALVLAPTRELALQIYDEARKFSYRSRVRPCVVYGGADIGQQIRDLERGC
HLLVATPGRLVDMMERGKIGLDYCNYLVLDEADRMLDMGFEPQIRRIVEQDTMPHKGIRQTLMFSATFPKEIQILARDFL
EDYIFLAVGRVGSTSENITQKVVWVEESDKRSFLLDLLSATGKDSLTLVFVETKKGADALEDFLYREGYACTSIHGDRSQ
RDREEALNQFRSGKCPILVATAVAARGLDISNVKHVINFDLPSDIEEYVHRIGRTGRVGNLGLATSFFNDKNGNITKDLL
DILVEAKQEVPSWLESLAYEHQHKSSNRGRSK--RFSGGFGARDYRQTAAGGSAGGFGGRGGRNQQ---GHGGNRGFGGG
-------------------------
>Seq00775 DEAD-box helicase 3 X-linked a OS=Xiphophoruscouchianus OX=32473 PE=3 SV=1
-------------------------NDRGGRGAYRGNRGGGSFNQPLQNTGFGGYENKDGGWGGAPRDAAYNSFGGRND-
RSKSAFFNDRGAGSRGRYE---------------RGGFGG---GGNSRWVEDSRGEDDWSKPTAPNERLENELFSGSNTG
INFEKYDDIPVEATGSNCPPHIESFHDVDMGEIIMGNITLTRYTRPTPVQKHAIPIIKIKRDLMACAQTGSGKTAAFLLP
VLSQIYTEGPGDALQASKSSGQENGRYGRRKQYPISLVLAPTRELALQIYDEAKKFAYRSHVRPCVVYGGADIGQQIREL
ERGCHLLVATPGRLVDMMERGKIGLDHCNYLVLDEADRMLDMGFEPQIRRIVEQDTMPPKGVRQTMMFSATFPKEIQILA
RDFLEDYIFLAVGRVGSTSENITQKVVWVEENDKRSFLLDLLNATGKDSLTLVFVETKKGADALEDFLYREGYACTSIHG
DRSQRDREEALHQFRSGRCPILVATAVAARGLDISNVKHVINFDLPSDIEEYVHRIGRTGRVGNLGLATSFFNDKNSNIT
KDLLDILVEAKQEVPSWLESLAYEHQHKSTSRGRSK--RFSGGFGARDYRQASG-GSGGFNSNRSGRS---AGGHGGSRG
FGGG-------------------------
>Seq00776 DEAD-box helicase 3 X-linked a OS=Pundamilianyererei OX=303518 PE=3 SV=1
----------------------SSSARTGNSVATDGN-------DDTARFGNYENKEAGWGGPPRDAAYNSFGGRSD-RS
KSAFFNDRGAGSRGRWVSLRSVIYER----------GGFAGGGNSRWAEESRDDDWSKPTAPNERLEHELFSASNTGINF
EKYDDIPVEATGSSCPPHIESFHDVEMGEIIMGNINLSRYTRPTPVQKYAIPIIKSKRDLMACAQTGSGKTAAFLLPVLS
QIYTEGPGDALQA--ENGRYGRRKQYPISLVLAPTRELALQIYDEARKFAYRSRVRPCVVYGGADIGQQIRDLERGCHLL
VATPGRLVDMMERGKIGLDYCHYLVVDEADRMLDMGFEPQIRRIVEQDTMPPKGIRRTMMFSATFPKEIQILARDFLEDY
IFLAVGRVGSTSENITQKVVWVEETDKRSFLLDLLNATGKDSLTLVFVETKKGADALEDFLYREGYACTSIHGDRSQRDR
EEALHQFRSGRCPILVATAVAARGLDISNVKHVINFDLPSDIEEYVHRIGRTGRVGNLGLATSFFNDKNSNITKDLLDIL
VEAKQEVPSWLESLAYEHQHKSNNRGRSK--RFSGGFGARDYRQTPG--SGSFSNNRSGRS---AGGHGGNRGFGGG---
----------------------
>Seq00783 DEAD-box helicase 3 X-linked a OS=Poecilia latipinnaOX=48699 PE=3 SV=1
--------------------------------------------------GGYENKDGGWGGAPRDAAYNSFGGRND-RS
KSAFFNDRGSGSRGR-------TFASV-SRYERGGFGG---GGNSRWVEESRGEDDWSKPTAPNERLEHELFSGSNTGIN
FEKYDDIPVEATGSNCPPHIESFHDVDMGEIIMGNINLTRYTRPTPVQKHAIPIIKIKRDLMACAQTGSGKTAAFLLPVL
SQIYTDGPGDTLQ---ENGRYGRRKQYPISLILAPTRELALQIYDEARKFAYRSHVRPCVVYGGADIGQQIRDLERGCHL
LVATPGRLVDMMERGKIGLDHCNYLVLDEADRMLDMGFEPQIRRIVEQDTMPPKGIRQTMMFSATFPKEIQILARDFLED
YIFLAVGRVGSTSENITQKVVWVEDNDKRSFLLDLLNATGKDSLTLVFVETKKGADALEDFLYREGYACTSIHGDRSQRD
REEALHQFRSGRCPILVATAVAARGLDISNVKHVINFDLPSDIEEYVHRIGRTGRVGNLGLATSFFNDKNSNITKDLLDI
LVEAKQEVPSWLESLAYEHQHKSTSRGRSK--RFSGGFGARDYRQASG-GSGGFNSNR---SGRNAGGHGGNRGFGGG--
-----------------------
>Seq00786 DEAD-box helicase 3 X-linked a OS=Cynoglossussemilaevis OX=244447 PE=3 SV=1
MSHVVIDNQHGLDQQLAALDLNSADGQGGGTGR---RYIPPHLRNKDVSKNAGNAYSAGRQCGYSVAPVNLYSPGWDAGR
SNGFVNGYHDNRTNGGFGGRGPTRNDRGGRGSYRGNRGGGSFNPPLQNAGFGVYENKVSNWGGQQQQQRDPAYNSFGGRN
DRTKTAFFNDRGASSRGRYERGGFSSGGNSRWVEEAREDDWSKPTPANERQERELFSGSNTGINFEKYDDIPVEATGNNC
PPHIESFHDVDMGEIIMGNINLTRYTRPTPVQKYAIPIIKAKRDLMACAQTGSGKTAAFLLPVLSQIYTEGPGDALQAAK
SSGQENGRYGRRKQYPISLVLAPTRELALQIYDEARKFAYRSHVRPCVVYGGADIGQQIRDLERGCHVLVATPGRLVDMM
ERGKIGLDYCNYLVLDEADRMLDMGFEPQIRRIVEQDTMPPKGMRQTMMFSATFPKEIQILARDFLEDYIFLAVGRVGST
SENITQKVVWVEELDKRSFLLDLLNATVIPSEVQEAVTESTEKVGKDSLTLVFVETKKGADSLEDFLYREGYACTSIHGD
RSQRDREEALHQFRCGQCPILVATAVAARGLDICNVKHVINFDLPSDIEEYVHRIGRTGRVGNLGLATSFFNDKNSNITK
DLLDILVEAKQEVPSWLESLAYEHQHKTTTRGRSK--RFSGGFGARDYRQTPG-GSGSFGGNRTARN---PGGHGGNRGF
GGG-------------------------
>Seq00788 Uncharacterized protein OS=Oncorhynchus mykissOX=8022 GN=GSONMT00030695001 PE=3 SV=1
MSHVVVDNPHGLDQQLAGLDLN-SDGQGGGTGR---RYIPPHLRNKEVSKNENAYSSGRQCGYSVPPPVNFYSPGGWDGG
RSNGFTNGYHDNRNGGRGGPPRNDRGFGGGQDGGGWGSAPRQDAAYNSFG----GRGKSSFYSDRGSTGGRGGY------
---------QRGGYG--GGGGNNRWQEDSRDDEDWSKPSPANERLEAELFSSGNTGINFEKYDDIPVEATGSNCPPHIDS
FHDVDMGEIIMSNIALTHYTRPTPVQKYAIPVIKSKRDLMACAQTGSGKTAAFLVPVLSQIYTQGPGDAAAAAKNGQDSG
KYGRRKQYPLSLVLAPTRELALQIYEESRKFAYRSRVRPCVVYGGADIGQQIRDLERGCHLLVATPGRLVDMMERGKIGL
DYCNYLVLDEADRMLDMGFEPQIRRIVEQDTMPPKGIRQTMMFSATFPKEIQMLARDFLEDYIFLAVGRVGSTSENITQK
VVWVEDGDKRSFLLDLLNATGKESLTLVFVETKKGADALEDFLYREGYACTSIHGDRSQRDREEALNQFRSGRCPILVAT
AVAARGLDISNVKHVINFDLPSDIEEYVHRIGRTGRVGNLGLATSFFNDKNSNITKDLLDILVEAKQEVPSWLESLGYEN
QHKGNTGRGRSKRYTLSHTLSGMFSSGGFGARDYRQTPGGGGFGGGEISAVITEFIGLSIFPGGFG-----GGNSYGG--
NDAGYGGNYSHSGSGTDWWGN
>Seq00789 DEAD-box helicase 3 X-linked a OS=Amphilophuscitrinellus OX=61819 PE=3 SV=1
------------------------DNRTNGGFGGRG---PP--RTDRGGRGAYRGNRGGGSFNQDA-AYNSFGGRSD-RS
KSAFFNDRGAGSRGRWVKMVTFSYVICCMCRYERGGFAG---GGNSRWVEESRDDDWSKPTAPNERLEHELFSGSNTGIN
FEKYDDIPVEATGSSCPTHIENFHDVDMGEIIMGNITLSRYTRPTPVQKYAIPIIKSKRDLMACAQTGSGKTAAFLLPVL
SQIYTEGPGDALQA--ENGRYGRRKQYPISLVLAPTRELALQIYDEARKFAYRSRVRPCVVYGGADIGQQIRDLERGCHL
LVATPGRLVDMMERGKIGLDYCHYLVVDEADRMLDMGFEPQIRRIVEQDTMPPKGIRRTMMFSATFPKEIQILARDFLED
YIFLAVGRVGSTSENITQKVVWVEETDKRSFLLDLLNATGKDSLTLVFVETKKGADALEDFLYREGYACTSIHGDRSQRD
REEALHQFRSGRCPILVATAVAARGLDICNVKHVINFDLPSDIEEYVHRIGRTGRVGNLGLATSFFNDKNSNITKDLLDI
LVEAKQEVPSWLESLAYEHQHKSNNRGRSK--RFSGGFGARDYRQTSG--SGGFSNNR---SGRNPGGHGGNRGFGGG--
-----------------------
>Seq00796 Uncharacterized protein OS=Monodelphis domesticaOX=13616 PE=4 SV=1
--------------------------------------------------------------------------------
--------------------------------------------------------------------------------
--------------------------MGEIIMGNIELTRYTRPTPVQKHAIPIIKEKRDLMACAQTGSGKTAAFLLPILS
QIYTDGPGEALRAMKENGRYGRRKQYPISLVLAPTRELAVQIYEEARKFSYRSRVRPCVVYGGADIGQQIRDLERGCHLL
VATPGRLVDMMERGKIGLDFCKYLVLDEADRMLDMGFEPQIRRIVEQDTMPQKGVRHTMMFSATFPKEIQMLARDFLDEY
IFLAVGRVGSTSENITQKVVWVEEADKRSFLLDLLNATGKDSLTLVFVETKKGADSLEDFLYHEGYACTSIHGDRSQRDR
EEALHQFRSGKSPILVATAVAARGLDISNVKHVINFDLPSDIEEYVHRIGRTGRVGNLGLATSFFNDRNINITKDLLDLL
VEAKQEVPSWLESMAYEHHYKGSSRGRSKSSRFSGGFGARDYRQSSGASSSSFSSSRASSSRSGGGGGGHGSSRGFGGGG
YGGFYNSDGYGGNYNSQGVD----
>Seq00799 Uncharacterized protein OS=Amphiprion perculaOX=161767 PE=3 SV=1
----------------------------------------PHLRNKDVSKNGEWRQVKCFKGFYSKSCIVLSQFANGWDG
GRNNFVNGYHDNRMTGNTFNRGPPRMERGRGGVGGGGYRGNRGGSFNPINPAQPMSFGGYGNESWGYFFHFCLHVNRLFF
YLFYFCFLCGAFRFEHGGFGGGGGGGNSRWVEESRDDGDWSKPTPRNERLEHELFSGSNTGINFEKYDDIPVEATGQNCP
HHIESFQDVDMGEIVMGNIALSRYTRPTPVQKYAIPIVKSKRDLMACAQTGSGKTAAFLLPILSQIYADGPGEALNAAKA
SGQENGKFGRRKQYPISLVLAPTRELALQIYDEARKFSYRSRVRPCVVYGGADIGQQIRDLERGCHLLVATPGRLVDMME
RGKIGLDYCNYLVLDEADRMLDMGFEPQIRRIVEQDTMPHKGIRQTMMFSATFPKEIQILARDFLEEYIFLAVGRVGSTS
ENITQKVVWVEESDKRSFLLDLLSATVIPSEVQDSTGDNIEKPGKDSLTLVFVETKKGADALEDFLYREGYACTSIHGDR
SQRDREEALNQFRSGKCPILVATAVAARGLDISNVKHVINFDLPSDIEEYVHRIGRTGRVGNLGLATSFFNDKNGNITKD
LLDILVEAKQEVPSWLESLAYEHQHKSSNRGRSK--RFSGGFGARDYRQTAAGVNAGGFGGRGGRNQA---GHGGTRGFG
GGGFGNFYTSDGYGGNYSHSQVDWWGN
>Seq00800 Uncharacterized protein OS=Lates calcariferOX=8187 GN=LOC108892830 PE=3 SV=1
--------------------------------------------------GYENKDTGGWNTAKD--AYSSFGN---NRG
KSAFFNDRGNANRGRFD---------------HGGFGGGGGGGNSRWVEESRDDGDWSKPTPRNERLEHELFSGSNTGIN
FEKYDDIPVEATGQNCPHHIESFQDVDMGEIVMGNIALSRYTRPTPVQKYAIPIVKAKRDLMACAQTGSGKTAAFLLPIL
SQIYTDGPGEALNAAKASGQVNNKSK-PLN-----KGTLTVMCHEES--FSYRSRVRPCVVYGGADIGQQIRDLERGCHL
LVATPGRLVDMMERGKIGLDYCNYLVLDEADRMLDMGFEPQIRRIVEQDTMPHKGIRQTMMFSATFPKEIQILARDFLEE
YIFLAVGRVGSTSENITQKVVWVEESDKRSFLLDLLSATGKDSLTLVFVETKKGADALEDFLYREGYACTSIHGDRSQRD
REEALNQFRSGKCPILVATAVAARGLDISNVKHVINFDLPSDIEEYVHRIGRTGRVGNLGLATSFFNDKNGNITKDLLDI
LVEAKQEVPSWLESLAYEHQHKSSNRGRSK--RFSGGFGARDYRQTAAGANTGGFGGRGSRSQA---GHGGNRGFGGGGF
GNFYTSDGYGGNYSHSQVDWWGN
>Seq00805 ATP-dependent RNA helicase DDX3X-like OS=Scleropagesformosus OX=113540 GN=Z043_104299 PE=3 SV=1
--------------RLAALDLNSAGDGQGGGGTGR--RYIPPHLRNKEASRSDSAGWDGGRCNGFVNGYHDGRDNRLNGD
RSGFGGRGPSRSDRGGSGGYRGNRGFGYDKDG-GWNSSKDRDAYSSFGGRSD-RGKSSFFGDRGAASRGRYE--------
-------RGGFG----GGSGRWAEDSRDEEDWSKPTSPNERLEHELFSGSNTGINFEKYDDIPVEATGTNSPPHIESFHD
VDMGEIIMGNITLSRYSRPTPVQKHAIPIIKSKRDLMACAQTGSGKTAAFLLPVLSQIYTEGPGKALQAVKASSQENGKY
GRRKQYPISLVLAPTRELALQIYDEARKFAYRSRVRPCVVYGGADIGQQIRDLEKGCHLLVATPGRLVDMMERGKIGLDC
CNYLVLDEADRMLDMGFEPQIRRIVEQDTMPPKGLRQTMMFSATFPKEIQILARDFLDEYIFLAVGRVGSTSENITQKVV
WVEENDKRSFLLDLLNATGKDSLTLVFVETKKGADALEDFLYREGYACTSIHGDRSQRDREEALHQFRSGRCPILVATAV
AARGLDISNVKHVINFDLPSDIEEYVHRIGRTGRVGNLGLATSFFNDKNSNITKDLLDLLVEAKQEVPSWLESLAYESHH
KGGSRGRSK-----------------------------------------------------------------------
--
>Seq00807 DEAD-box helicase 3 X-linked a OS=Astatotilapiacalliptera OX=8154 PE=3 SV=1
--------------------------------------------------GNYENKEAGWGGPPRDAAYNSFGGRSD-RS
KSAFFNDRGAGSRGRWVSLRSVIYER----------GGFAGGGNSRWAEESRDDDWSKPTAPNERLEHELFSASNTGINF
EKYDDIPVEATGSSCPPHIESFHDVEMGEIIMGNINLSRYTRPTPVQKYAIPIIKSKRDLMACAQTGSGKTAAFLLPVLS
QIYTEGPGDALQA--ENGRYGRRKQYPISLVLAPTRELALQIYDEARKFAYRSRVRPCVVYGGADIGQQIRDLERGCHLL
VATPGRLVDMMERGKIGLDYCHYLVVDEADRMLDMGFEPQIRRIVEQDTMPPKGIRRTMMFSATFPKEIQILARDFLEDY
IFLAVGRVGSTSENITQKVVWVEETDKRSFLLDLLNATGKDSLTLVFVETKKGADALEDFLYREGYACTSIHGDRSQRDR
EEALHQFRSGRCPILVATANVKYNI---NVKHVINFDLPSDIEEYVHRIGRTGRVGNLGLATSFFNDKNSNITKDLLDIL
VEAKQEVPSWLESLAYEHQHKSNNRGRSK--RFSGGFGARDYRQTPG--SGSFSNNR---SGRGAGGHGGNRGFGGG---
----------------------
>Seq00808 Uncharacterized protein OS=Periophthalmus magnuspinnatusOX=409849 PE=3 SV=1
-------------------------NRGGGGFRGNRGGAFNPMNPTQPMGFVAFENKDTSGWNTAKD--AYSNFGN---N
RGKSAFFNDRGNANRGRFDHGG------------------FNAGGNSRWVEEPRDDGDWSKPTPRNERLEHELFSGCNTG
INFEKYDDIPVEATGQNCPHHIESFQDVDMGEIIMGNIALSRYTRPTPVQKYAIPIIKGKRDLMACAQTGSGKTAAFLLP
ILSQIYAEGPGEALNAAKASGQENGKFGRRKQYPISLVLAPTRELALQIYDEARKFAYRSRVRPCVVYGGADIGGQIRDL
ERGCHLLVATPGRLVDMMERGKIGLDYCNYLVLDEADRMLDMGFEPQIRRIVEQDTMPPKGIRQTMMFSATFPKEIQILA
RDFLEEYIFLAVGRVGSTSENITQKVVWVEESDKRSFLLDLLSATGKDSLTLVFVETKKGADALEDFLYREGYACTSIHG
DRSQRDREEALNQFRSGKCPILVATAVAARGLDISNVKHVINFDLPSDIEEYVHRIGRTGRVGNLGLATSFFNDKNGNIT
KDLLDILVEAKQEVPSWLESLAYEHQHKTNNRGR---KRFSGGFGARDYRQTAAGANAGGFGGRGGRNQT---GHGGNRG
FGGG-------------------------
>Seq00812 Uncharacterized protein OS=Monopterus albusOX=43700 PE=3 SV=1
--------------------------------------------------------------------------------
-----------------ERGRGGVGGGGYRGNRGGAFNPINPAQPMGFDHGGFGGGGGGGNSRWVEESRDDGDWSKPTPR
NERLENELFSGSNTGINFEKYDDIPVEATGQNCPHHIESFQDVDMGEIIMGNIALSRYTRPTPVQKYAIPIIKSKRDLMA
CAQTGRTCISGNKIHNIHSPILSQIYTDGPGEALNAAKASGQENGKYGRRKQYPISLVLAPTRELALQIYDEARKFSYRS
RVRPCVVYGGADIGQQIRDLERGCHLLVATPGRLVDMMERGKIGLDYCKYLVLDEADRMLDMGFEPQIRRIVEQDTMPHK
GIRQTMMFSATFPKEIQILARDFLEEYIFLAVGRVGSTSENITQKVVWVEESDKRSFLLDLLSATGKDSLTLVFVETKKG
ADALEDFLYREGYACTSIHGDRSQRDREEALNQFRSGKCPILVATAVAARGLDISNVKHVINFDLPSDIEEYVHRIGRTG
RVGNLGLATSFFNDKNGNITKDLLDILVEAKQEVPSWLESLAYEHQHKSSNRGRSK--RFSGGFGARDYRQTTAGGNTGG
FGGRGGRNQA---GHGGTRGFGGGGFGNFYTSDGYGGNYSHSQVDWWGN
>Seq00813 DEAD-box helicase 3 X-linked a OS=Esox luciusOX=8010 PE=3 SV=1
MSHVVVDNPHGLDQQLAGLDLNS-DGQGGGTGR---RYIPPHLRNKEVSKNENAYSSGRQYGYSVPPPVNFWFGGQDSGG
WGGAPRQDAAYNSFGGR----GKSSFYNDRGSSG-------GRGSYQ-------RGGYGG---GGNSRWQEDSREDEDWS
KPSPPNERLEAELFSSGNTGINFEKYDDIPVEATGTNCPPHIDSVRPLLLSLSPVPCESASRWQEANRHGSGPKRSAPVC
LFQFHDLDMGEIIMSNIALTHYSRPTPVQKYAIPVIKSKRDLMACAQTGSGKTAAFLVPVLSQIYTQGPGDASAAAKNGQ
DSGKYGRRKQYPLSLVLAPTRELALQIYEESRKFAYRSRVRPCVVYGGADIGQQIRDLERGCHLLVATPGRLVDMMERGK
IGLDYCNYLVLDEADRMLDMGFEPQIRRIVEQDTMPPKGIRQTMMFSATFPKEIQMLARDFLEDYIFLAVGRVGSTSENI
TQKVVWVEEGDKRSFLLDLLNATVIPSDAPDVQEAAVTPGKESLTLVFVETKKGADALEDFLYREGYACTSIHGDRSQRD
REEALNHFRSGRCPILVATAVAARGLDISNVKHVINFDLPSDIEEYVHRIGRTGRVGNLGLATSFFNDKNSNITKDLLDI
LVEAKQEVPSWLESLGYENPHKGNT-GRGRSKRFSSGGFGARDYRQTPGGGGFGSGSGRGGARTGGHGGGGGSRGGFGGG
KHLGLV-GDILGNNCRDRPSPQW--
>Seq00814 ATP-dependent RNA helicase DDX3Y OS=Castor canadensisOX=51338 GN=DDX3Y PE=3 SV=1
--------------------------------------------------------------------------------
--------------------------------------------------------------------------------
--------------------------MGEIIMGNIELTRYTRPTPVQKHAIPIIKEKRDLMACAQTGSGKTAAFLLPILS
QIYSDGPGEALRAMKENGRYGRRKQYPISLVLAPTRELAVQIYEEARKFSYRSRVRPCVVYGGADIGQQIRDLERGCHLL
VATPGRLVDMMERGKIGLDFCKYLVLDEADRMLDMGFEPQIRRIVEQYTMPPKGVRHTMMFSATFPKEIQGNLSAKMLAR
DFLDEYIFLAVGRVGSTSENITQKVVWVEELDKRSFLLDLLSATGKDSLILVFVETKKGADSLEDFLYHEGYACTSIHGD
RSQRDREEALHQFRSGKSPILVATAVAARGLDISNVKHVINFDLPSDIEEYVHRIGRTGRVGNLGFATSFFNERNINITK
DLLDLLIEAKQEVPSWLESMAYEHHYKGSSRGRSK-SRFSGGFGARDYRQSSGSSNSGFSSSRASSSRSGEGGHGSTRGF
GGGGYGGVYNRDGYGGNYKSQGVDWWGN
>Seq00815 Uncharacterized protein OS=Hucho hucho OX=62062PE=3 SV=1
-------------------------------------------------------------------AYNSFGGR----G
KSSFYSDRGSSG-------GRGGYQ-------RGGYGG---GGNNRWQEDSRDDEDWSKPSPANERLEAELFSSGNTGIN
FEKYDDIPVEATGANCPPHIDSFHDVDMGEIIMSNIALTHYTRPTPVQKYAIPVIKSKRDLMACAQTGSGKTAAFLVPVL
SQIYTQGPGDAAAAAKNGQDSGKYGRRKQYPLSLVLAPTRELALQIYEESRKFAYRSRVRPCVVYGGADIGQQIRDLERG
CHLLVATPGRLVDMMERGKIGLDYCNYLVLDEADRMLDMGFEPQIRRIVEQDTMPPKGIRQTMMFSATFPKEIQMLARDF
LEDYIFLAVGRVGSTSENITQKVVWVEDGDKRSFLLDLLNATGKESLTLVFVETKKGADALEDFLYREGYACTSIHGDRS
QRDREEALNQFRSGRCPILVATAVAARGLDISNVKHVINFDLPSDIEEYVHRIGRTGRVGNLGLATSFFNDKNSNITKDL
LDILVEAKQEVPSWLESLGYENQHKGNT-GRGRSKRFSSGGFGARDYRQTPGGGGFGGGGGGRGGPRTGGHGGGSRGGFG
GGKSGFGVGNSYGGNDAGYGGNYSHSGSGTDWWGN
>Seq00816 DEAD-box helicase 3 Y-linked OS=Rhinopithecusbieti OX=61621 GN=DDX3Y PE=3 SV=1
MSHVGVKNDPELDQQLANLDLNSSEKQSGGASTASKGRYVPPHLRNREASKGFHDKDSSGWSCSKDKDAYSSFGSR-DSR
GKSGYFSERGSGSRGRYDDRGRSDYDGIGNR-DRTGFGRFERSGHSRWCDKSDEDDWSKPLPPSERLEQELFSGGNTGIN
FEKYDDIPVEATGSNCPPHIENFNDIDMGEIIMGNIELTRYTRPTPVQNI---------DLMACAQTGSGKTAAFLLPIL
SQIYTDGPGEALKAVKENGRYGRRKQYPISLVLAPTRELAVQIYEEARKFSYRSRVRPCVVYGGADIGQQIRDLERGCHL
LVATPGRLVDMMERGKIGLDFCKYLVLDEADRMLDMGFEPQIRRIVEQDTMPPKGIRHTMMFSATFPKEIQMLARDFLDE
YIFLAVGRVGSTSENITQKVVWVEDLDKRSFLLDLLGATGRDSLTLVFVETKKGADSLEDFLYHEGYACTSIHGDRSQRD
REEALHQFRSGKSPILVATAVCIFCFLINHVSFFVFL-----VEMGFHHVGQAGGYG-----------------------
--------------------------------------------------------------------------------
-----------------------
>Seq00817 Uncharacterized protein OS=Hucho hucho OX=62062PE=3 SV=1
-------------------------NSMGGASFNQ----PMHIA------GFSGGQDGGGWGGTPRQDAAYNSFGGR---
-GKSSFYNDRGSS----------------GGRGYQRGGYGG---GGNNRWQEDSRDDEDWSKPSPANERLEAELFSSGNT
GINFEKYDDIPVEATGSNCPPHIDSFHDVDMGEIIMSNIALTHYTRPTPVQKYAIPVIKSKRDLMACAQTGSGKTAAFLV
PVLSQIYTQGPGDAAATGKNGQDSGKYGRRKQYPLSLVLAPTRELALQIYEESRKFAYRSRVRPCVVYGGADIGQQIRDL
ERGCHLLVATPGRLVDMMERGKIGLDYCNYLVLDEADRMLDMGFEPQIRRIVEQDTMPPKGIRQTMMFSATFPKEIQMLA
RDFLEDYIFLAVGRVGSTSENITQKVVWVEDGDKRSFLLDLLNATVIPSDAPDVQEAAVTPGKESLTLVFVETKKGADAL
EDFLYREGYACTSIHGDRSQRDREEALNQFRSGRCPILVATAVAARGLDISNVKHVINFDLPSDIEEYVHRIGRTGRVGN
LGLATSFFNDKNSNITKDLLDILVEAKQEVPSWLESLGYENQHKGNT-GRGRSKRFSSGGFGARDYRQTPGGGGFGGGGG
RGGPRTGGYGGGGSRGGFGGGGFGGGNSYGGNDAGYGGNYSHSGSGTDWWGN
>Seq00821 Uncharacterized protein OS=Hucho hucho OX=62062PE=3 SV=1
-------------------------NSMGGASFNQ----PMHIAGGETYC-----DGGGWGGTPRQDAAYNSFGGR----
GKSSFYND----------------LSGMNFRGGYGG------GGNNRWQEDSRDDEDWSKPSPANERLEAELFSSGNTGI
NFEKYDDIPVEATGSNCPPHIDSFHDVDMGEIIMSNIALTHYTRPTPVQKYAIPVIKSKRDLMACAQTGSGKTAAFLVPV
LSQIYTQGPGDAAATGKNGQDSGKYGRRKQYPLSLVLAPTRELALQIYEESRKFAYRSRVRPCVVYGGADIGQQIRDLER
GCHLLVATPGRLVDMMERGKIGLDYCNYLVLDEADRMLDMGFEPQIRRIVEQDTMPPKGIRQTMMFSATFPKEIQMLARD
FLEDYIFLAVGRVGSTSENITQKVVWVEDGDKRSFLLDLLNATGKESLTLVFVETKKGADALEDFLYREGYACTSIHGDR
SQRDREEALNQFRSGRCPILVATAVAARGLDISNVKHVINFDLPSDIEEYVHRIGRTGRVGNLGLATSFFNDKNSNITKD
LLDILVEAKQEVPSWLESLGYENQHKGNT-GRGRSKRFSSGGFGARDYRQTPGGGGFGGGGGRGGPRTGGYGGGGSRGGF
GGGKRGFGGGNSYGGNDAGYGGNYSHSGSGTDWWGN
>Seq00822 DEAD-box helicase 3 X-linked b OS=Hucho huchoOX=62062 PE=3 SV=1
-----------------------------------GSYNPVQPMQNTGMFGVYDNKDGGGWNTTKD--AYTSFVARPD-R
GKSAFFNNGGTAPRGR-----------------------------------------------------ELFAGGNTGIN
FDNYDDIPVEATGQNCPHHIDSFQDVEMGEIIMSNIALTRYTRPTPVQKYAIPIIKNKRDLMACAQTGSGKTAAFLLPVL
SQIYTEGPGEALAAQKSGGQDNGKYGRRKQYPLALVLAPTRELALQIYEEARKFAYRSRVRPCVVYGGADIGQQIRDLER
GCHLLVATPGRLVDMMERGKIGLDYCNYLVLDEADRMLDMGFEPQIRRIVEQDTMPPKGIRQTMMFSATFPKEIQILARD
FLEEYIFLAVGRVGSTSENITQKVVWVEDGDKRSFLLDLLNATGKNSLTLVFVETKKGADALEDFLYREGYACTSIHGDR
SQRDREEALHQFRSGRCPILVATAVAARGLDISNVKHVINFDLPSDIEEYVHRIGRTGRVGNLGLATSFFNDKNGNITKD
LLDILVEAKQEVPSWLESLAYEHQHKSNTRGRSK--RFSSGGFGARDYRQTSGGGSTGGFGGRGGRQ---PGGHGGNRGF
GGGFGGNFYSSDGYGGNYSHQGGVDWWGN
>Seq00823 DEAD-box helicase 3 X-linked a OS=Esox luciusOX=8010 PE=3 SV=1
-----------------------NDRGGRGSYRSNTMGGPPFNQPVHAAGGETYCDSGGWGGAPRQDAAYNSFGGR----
GKSSFYNDRGSSG-------GRGSYQ-------RGGYGG---GGNSRWQEDSREDEDWSKPMSTVTFILIHLCCRTCTCS
LFSSGNTGINFEKYDDIPVEATGTNCPPHIDSFHDLDMGEIIMSNIALTHYSRPTPVQKYAIPVIKSKRDLMACAQTGSG
KTAAFLVPVLSQIYTQGPGDASAAAKNGQDSGKYGRRKQYPLSLVLAPTRELALQIYEESRKFAYRSRVRPCVVYGGADI
GQQIRDLERGCHLLVATPGRLVDMMERGKIGLDYCNYLVLDEADRMLDMGFEPQIRRIVEQDTMPPKGIRQTMMFSATFP
KEIQMLARDFLEDYIFLAVGRVGSTSENITQKVVWVEEGDKRSFLLDLLNATGKESLTLVFVETKKGADALEDFLYREGY
ACTSIHGDRSQRDREEALNHFRSGRCPILVATAVAARGLDISNVKHVINFDLPSDIEEYVHRIGRTGRVGNLGLATSFFN
DKNSNITKDLLDILVEAKQEVPSWLESLGYENPHKGNT-GRGRSKRFSSGGFGARDYRQTPGGGGFGSGSGRGGARTGGH
GGGGGSRGGFGGGNFYGG--NDAGYGGNYSHSSSGTDWWGN
>Seq00825 Uncharacterized protein OS=Oryzias latipes OX=8090GN=LOC101161371 PE=3 SV=1
MSHVAVENAHALEQQLAVLDLSAPDGQGGGTNR---RYIPPHLRTKDVSKNVGNAFAAGRPGGYTIAAGYGWDGGRGGFV
NGFHDNRLAGNAFNRGPPRMERGRGGVGGYRGNRGGSFNPINPAQPMGFDAGGWTPTKDAYGSFSNNRGKSAFFNDRGTA
NRGRY------EHSGFGAGG----------AGNSRWVEESRDDGDWSKPTQRNERLEHELFSGSNTGINFEKYDDIPVEA
TGQNCPHHIESFQDIDMGEIIMGNVALTRYTRPTPVQKYAIPIIKSKRDLMACAQTGSGKTAAFLLPILSQIYTDGPGEA
LNAAKASGTDNGKYGRRKQYPIALVLAPTRELALQIYDEARKFSYRSRVRPCVVYGGADIGQQIRDLERGCHLLVATPGR
LVDMMERGKIGLDYCNYLILDEADRMLDMGFEPQIRRIVEQDTMPHKGIRQTLMFSATFPKEIQILARDFLEDYIFLAVG
RVGSTSENITQKVVWVEESDKRSFLLDLLSATVIPTEVQDGCGDGVEKPGKDSLTLVFVETKKGADALEDFLYREGYACT
SIHGDRSQRDREEALSQFRSGKCPILVATAVAARGLDISNVKHVINFDLPSDIEEYVHRIGRTGRVGNLGLATSFFNDKN
GNITKDLLDILVEAKQEVPSWLESLAYEHQHKSTSRGRSKRCPPPPRVPAAPVAPQPSPALCVLVSRFAGGFGARDYRQT
TAGGGAGGFGGRGGRNQ---GVHVGNRGFGTG-------------------------
>Seq00826 DEAD-box helicase 3 X-linked a OS=Electrophoruselectricus OX=8005 PE=3 SV=1
--------------------------------------------------GFENKDG-GWNTGLNRDAAYSSFGGRSD-R
GKSAFFSDRGAGSRGRY---------------DRGGFGAGGGGMGNSRWVEESRDEEDWSKPTPPNERLEQYVELFSGSN
TGINFEKYDDIPVEATGSNCPGPIENFHDVDMGEIIMGNINLSRYTRPTPVQKHAIPIIKAKRDLMACAQTGSGKTAAFL
LPVLSQIYTDGPGEAL---------------------------------QASKFAYRSRVRPCVVYGGADIGQQIRDLER
GCHLLVATPGRLVDMMERGKIGLEYCNYLVLDEADRMLDMGFEPQIRRIVEQDTMPPKGVRQTMMFSATFPKEIQILARD
FLEEYIFLAVGRVGSTSENITQKVVWVEESDKRSFLLDLLNATGKDSLTLVFVETKKGADALEDFLYREGYACTSIHGDR
SQRDREEALHQFRSGRCPIMVATAVAARGLDICNVKHVINFDLPSDIEEYVHRIGRTGRVGNLGLATSFYNDKNSNITKD
LLDILVEAKQEVPSWLESLAFEHQHKSSNRGRSK--RFSGGFGARDYRQMSGGGNAF-----GSRSARNAGSHGGSRGF-
GGGFGNFGN-DGYGGSYGNYGGSYTQVDWWGN
>Seq00827 Uncharacterized protein OS=Gasterosteus aculeatusOX=69293 PE=4 SV=1
MSHVAVENVHGLEQQLAVLDLSAADGQGGG----PNRKQPPTEIHLRNKDASKNGVASNGWDGGRNNFVNGYHDNRMAGG
NVFNRGPPRMERGRGGVGGGYRGNSYENKDAGGWNTA--KDTYGSFG---NNRGKSAFFNDRGNANRGRF----------
-----EHGGFG----GDNSRWVEEPREEGDWSKPTPRNERLENELFSASNTGINFEKYDDIPVEATGQNCPHHIESFQDV
DMGEIVMSNIALSRYTRPTPVQKYAIPIVKSKRDLMAFFFVSAGSGKTAAFLLPILSQIYCEGPGEAVSAAKASGQDNGK
YGRRKHYPISLILAPTRELALQIYDESRKFSYRSRVRPCVVYGGADIGQQMRDLERGCHLLVATPGRLVDMMERGKIGLD
YCKEWFTLTPSLKITSSSSPACLRLT-LDTMPHKGIRQTMMFSATFPKEIQILARDFLEEYIFLAVGRVGSTSENITQKV
VWVEESDKRSFLLDLLSATGKDSLTLVFVETKKGADALEDFLYREGYACTSIHGDRSQRDREEALSQFRSGKCPILVATA
VAARGLDISNVKHVINFDLPSDIEEYVHRIGRTGRVGNLVGLATSFFNDKNGNITKDLLDILVEAKQEVPSWLESLAYEH
QHKSSNRGRSK--RFSGGFGARDYRQTAAGGPAGGFGGRGGRNQA---AHGGTRGFGGGEGGFGNFYTSDGYGGNYSHSQ
VDWWGN
>Seq00828 Uncharacterized protein OS=Hucho hucho OX=62062PE=3 SV=1
-----------------------------------GSYNPVQPMQNAGMFGVYDNKDGGGWNATKD--ACTSFGARPD-R
GKSAFFSN-GSAPRGSYQ---------------RGGFGG---GGNSRWVEESRDDEDWSKPTQANERLEQELFAGGNTGI
NFDNYDDIPVEATGQNCPHHIDSFQDVEMGEIIMSNIALTRYTRPTPVQKYAIPIIKNKRDLMACAQTGSGKTAAFLLPV
LSQIYTEGPGEALAAQKSGGQDNGKYGRRKQFPLALVLAPTRELALQIYEEARKFAYRSRVRPCVVYGGADIGQQIRDLE
RGCHLLVATPGRLVDMMERGKIGLDYCNYLVLDEADRMLDMGFEPQIRRIVEQDTMPPKGIRQTMMFSATFPKEIQILAR
DFLEEYIFLAVGRVGSTSENITQKVVWVEDGDKRSFLLDLLNATGKNSLTLVFVETKKGADALEDFLYREGYACTSIHGD
RSQRDREEALHQFRSGRCPILVATAVAARGLDISNVKHVINFDLPSDIEEYVHRIGRTGRVGNLGLATSFFNDKNGNITK
DLLDILVEAKQEVPSWLESLAYEHQHKSNTRGRSK-------------RYEHMLTHTLL-----------------HKGA
EVQGVRDVIFSDGYGGNYSHQGGVDWWGN
>Seq00829 Uncharacterized protein OS=Oryzias latipes OX=8090PE=3 SV=1
MSHVAVENAHALEQQLAVLDLSAPDGQGGGTNR---RYIPPHLRNKDVSKNVGNAFAAGRPGGYTIAAGYGWDGGRGGFV
NGFHDNRLAGNAFNRGPPRMERGRGGVGGYRGNRGGSFNPINPAPPMGFDAGGWTPTKDAYGSFSNNRGKSAFFNDRGTA
NRGRY------EHGGFGAGG----------AGNSRWVEESRDDGDWSKPTQRNERLEHELFSGSNTGINFEKYDDIPVEA
TGQNCPHHIESFQDIDMGEIIMGNVALTRYTRPTPVQKYAIPIIKSKRDLMACAQTGSGKTAAFLLPILSQIYTDGPGEA
LNAAKASGTDNGKYGRRKQYPIALVLAPTRELALQIYDEARKFSYRSRVRPCVVYGGADIGQQIRDLERGCHLLVATPGR
LVDMMERGKIGLDYCNYLILDEADRMLDMGFEPQIRRIVEQDTMPHKGIRQTLMFSATFPKEIQILARDFLEDYIFLAVG
RVGSTSENITQKVVWVEESDKRSFLLDLLSATGKDSLTLVFVETKKGADALEDFLYREGYACTSIHGDRSQRDREEALSQ
FRSGKCPILVATAVAARGLDISNVKHVINFDLPSDIEEYVHRIGRTGRVGNLGLATSFFNDKNGNITKDLLDILVEAKQE
VPSWLESLAYEHQHKSTSRGRSK---------------------------------------------------------
----------------
>Seq00831 Chromosome undetermined SCAF14003, whole genomeshotgun sequence (Fragment) OS=Tetraodon nigroviridis OX=99883GN=GSTENG00012604001 PE=3 SV=1
------------------------DNRTNGGFGGRG---PP--RN--------DRESS-WTGPPRDPAYNSFGGRSD-RS
KPSSFNDRGPGSRGRYERGG------------------FPGGGNSRWADEPKDDDWSKPTASNERLEHELFSGSNTGINF
EKYDDIPVEATGTNCPSHIESFQDVDMGEIIMGNITLSRYTRPTPVQKYAIPIIKSKRDLMACAQTGSGKTAAFLLPVLS
QIYTDGPGDALQAIKSSGQ-----------------------------FAYRSRVRPCVVYGGADIGQQIRDLERGCHLL
VATPGRLVDMMERGKIGLDYCNYLVLDEADRMLDMGFEPQIRRIVEQDTMPPKGIRQTMMFSATFPKEIQILARDFLEDY
IFLAVGRVGSTSENITQKVVWVEELDKRSFLLDLLNATGKDSLTLVFVETKKGADALEDFLYREGYACTSIHGDRSQRDR
EEALHQFRSGRCPILVATAVAARGLDISNVKHVINFDLPSDIEEYVHRIGRTGRVG-FCLATSFFNDKNSNITKDLLDLL
VEAKQGIPTWLESLAYEHQHKSSNRGRSKSLYTSFRFSGGFGARDYRQSSG--SGGFTNNRTGRN---PGGHGGNRGFGG
GGFGGSFYNSDGYGGNYSHSG------
>Seq00833 Chromosome 2 SCAF14695, whole genome shotgun sequence(Fragment) OS=Tetraodon nigroviridis OX=99883 GN=GSTENG00021793001PE=3 SV=1
--------------------------------------------------------------------------------
---------------------------------------------------------------------------TGINF
EKYDDIPVEATGTNCPSHIESFQDVDMGEIIMGNITLSRYTRPTPVQKYAIPIIKSKRDLMACAQTGSGKTAAFLLPVLS
QIYTDGPGDALQAIKSSGQENGRYGRRKQYPISLVLAPTRELALQIYDEARKFAYRSRVRPCVVYGGADIGQQIRDLERG
CHLLVATPGRLVDMMERGKIGLDYCNYLVLDEADRMLDMGFEPQIRRIVEQDTMPPKGIRQTMMFSATFPKEIQILARDF
LEDYIFLAVGRVGSTSENITQKVVWVEELDKRSFLLDLLNATGKDSLTLVFVETKKGADALEDFLYREGYACTSIHGDRS
QRDREEALHQFRSGRCPILVATAVAARGLDISNVKHVINFDLPSDIEEYVHRIGRTGRVGNLGLATSFFNDKNSNITKDL
LDLLVEAKQGIPTWLESLAYEHQHKSSNRGRSK--RFSGGFGARDYRQSSG--SGGFTNNRTGRN---PGGHGGNRGFGG
GGFGGSFYNSDGYGGNYSHSG------
>Seq00834 Uncharacterized protein OS=Oryzias latipes OX=8090PE=3 SV=1
MSHVAVENAHALEQQLAVLDLSAPDGQGGGTNR---RYIPPHLRNKDVSKNVGNAFAAGRPGGYTIAAGYGWDGGRGGFV
NGFHDNRLAGNAFNRGPPRMERGRGGVGGYRGNRGGSFNPINPAPPMGFDAGGWTPTKDAYGSFSNNRGKSAFFNDRGTA
NRGRY------EHGGFGAGG----------AGNSRWVEESRDDGDWSKPTQRNERLEHELFSGSNTGINFEKYDDIPVEA
TGQNCPHHIESFQDIDMGEIIMGNVALTRYTRPTPVQKYAIPIIKSKRDLMACAQTGSGKTAAFLLPILSQIYTDGPGEA
LNAAKASGTDNGKYGRRKQYPIALVLAPTRELALQIYDEARKFSYRSRVRPCVVYGGADIGQQIRDLERGCHLLVATPGR
LVDMMERGKIGLDYCNYLILDEADRMLDMGFEPQIRRIVEQDTMPHKGIRQTLMFSATFPKEIQILARDFLEDYIFLAVG
RVGSTSENITQKVVWVEESDKRSFLLDLLSATVIPAEVQDGCGDGVEKPGKDSLTLVFVETKKGADALEDFLYREGYACT
SIHGDRSQRDREEALSQFRSGKCPILVATAVAARGLDISNVKHVINFDLPSDIEEYVHRIGRTGRVGNLGLATSFFNDKN
GNITKDLLDILVEAKQEVPSWLESLAYEHQHKSTSRGRSK----------------------------------------
---------------------------------
>Seq00835 Uncharacterized protein OS=Fundulus heteroclitusOX=8078 PE=3 SV=1
MSHVAVENAHGLEQQVSL------------SVLSKLIVLLSVI------------DAGNWNPAKE--TYNSFGN---NRG
KSAFFNDRGLLDAGPGEE------------------GTQNFGGNSRWVEEARDDGDWSKPLPRNERLEHELFSGSNTGIN
FEKYDDIPVEATGQNCPHHIESFQDVDMGEIVMGNIALTRYTRPTPVQKYAIPIVKSKRDLMACAQTGSGKTAAFLLPIL
SQIYSEGPGEALNAAKENGKYGRRKQYPMALVLAPTRELALQIYDEARKFSYRSKVRPCVVYGGADIGQQIRDLERGCHL
LVATPGRLVDMMERGKIGLDYCNYLVLDEADRMLDMGFEPQIRRIVEQDTMPHKGIRQTLMFSATFPKEIQILARDFLED
YIFLAVGRVGSTSENITQKVVWVEESDKRSFLLDLLSATGKDSLTLVFVETKKGADALEDFLYREGYACTSIHGDRSQRD
REEALNQFRSGKCPILVATAVAARGLDISNVKHVINFDLPSDIEEYVHRIGRTGRVGNLG------EEKNRLIGFGMI--
----KSEI-------YFLIHIAHRTDGRSVLSRFSGGFGARDYRQTAAGGSAVGFGGRGGRSQQ---GHGGNRGFGGGGF
GNFYTSDGYGGNYSHSQVDWWGN
>Seq00837 Uncharacterized protein OS=Danionella translucidaOX=623744 GN=DNTS_013717 PE=3 SV=1
--------------------------------------------------------------------------------
-----------------------------------------------------------------INSELFSGSNTGINF
EKYDDIPVEATGTNSPGHIETFHDVDMGEIIMGNITLSRYTRPTPVQKYAIPIIKSKRDLMACAQTGSGKTAAFLLPVLS
QIYTDGPGEALQATKASAQQENGKYVRRKQYPISLVLAPTRELALQIYDEARKFAYRSRVRPCVVYGGADIGQQIRDLER
GCHLLVATPGRLVDMMERGKIGLDYCKYLVLDEADRMLDMGFEPQIRRIVEQDTMPPKGGRQTMMFSATFPKEIQILARD
FLEEYIFLAVGRVGSTSENITQKVVWVEENDKRSFLLDLLNATGKDSLTLVFVETKKGADALEDFLYREGYACTSIHGDR
SQRDREEALHQFRSGRCPIMVATAVAARGLDISNVKHVINFDLPSDIEEYVHRIGRTGRVGNLGLATSFYNDKNSNITKD
LLDILVEAKQEVPSWLENLAYEHQHKSTNRGRPK--RFSGGFGARDYRQMPG-GSNTFGSRGARST----GTHGGNRGFG
GNKGGFGSF-GAESYGGNYGNYGGNYTQVDWWGN
>Seq00838 ATP-dependent RNA helicase DDX3Y OS=Liparistanakae OX=230148 GN=DDX3Y PE=3 SV=1
--------------------------------------------------------------------------------
-------------------------------------------------------------------EELFAASNTGINF
EKYDDIPVEATGSNCPPHIDSFHDVDMGEIIMGNINLTKYTCPTPVQKHAIPIIKSKRDLMACAQTGSGKTAAFLLPVLS
QIYNEGPGEA--ASKNNGQDSGRYGRRKQYPLALVLAPTRELALQIYDEARKFAYRSRVRPCVVYGGADIGQQIRELERG
CHLLVATPGRLVDMMERGKIGLDYCNFLILDEADRMLDMGFEPQIRRIVEQDTMPPKGIRQTMMFSATFPKEIQILARDF
LEDYIFLAVGRVGSTSENITQKVVWVEDTDKRSFLLDLLNATVISDVPEAAPDPDKPVKEALTLVFVETKKGADALEDFL
YHEGYACTSIHGDRSQRDREEALNQFRSGRCPILVATAVAARGLDISNVKHVINFDLPSDIEEYVHRIGRTGRVGNLGLA
TSFFNDKNSNITKDLLDILVEAKQEVPSWLESLAYEHQHKSTTRGRSK--RFSGGFGARDYRQTPGGAPGNFTSSR-GSG
RSAGGGRGFGGGGGGGGGGGGGGGFGSNFYNNDGYGGNYSNSGSVDWWGN
>Seq00840 Putative DEAD-box family RNA helicase PL10 (Fragment)OS=Carassius auratus OX=7957 PE=2 SV=1
------ENVHGLDPQLAALDLNSDLQGVPGR-----RYIPPHLRNKEASKNDSPGGWDNGRSNGFVNGFHEGRDNRMNGG
GSFGGRGSMRSDRGGRGGFRGFGYDNKDAGGWNAQKDT-AYNSFGGRSD-RGKSSFFSDRGSSSRGRYE-----------
----RGGFGG---GGNNRWTDDSKNDEDWSKPLPPSERVEHELFSGGNTGINFEKYDDIPVEATGQNCPPHIESFHDVDM
GEIIMGNITLSRYTRPTPVQKYAIPIIKTKRDLMACAQTGSGKTAAFLLPVLSQIFTEGPGEALQAMKNSAQENGKYGRR
KQYPISLVLAPTRELALQIYEEARKVAYRSHVRPCVVYGGADIGQQIRDLERGCHLLVATPGRLVDMMERGKIGLDYCNY
LVLDEADRMLDMGFEPQIRRIVEQDTMPPKGLRQTMMFSATFPKEIQILARDFLEEYIFLAVGRVGSTSENITQKVVWVE
ENDKRSFLLDLLNATGKESLTLVFVETKKGADSLEDFLYREGYSCTSIHGDRTQRDREEALHQFRSGRCPILVATAVAAR
GLDISNVKHVINFDLSSDIEEYVHRIGRTGRVGNLGLATSFFNDKNGNITKDL---------------------------
-------------------------------------------------------------------------------
>Seq00841 DEAD-box helicase 3 X-linked b OS=Hucho huchoOX=62062 PE=3 SV=1
--------------------------------------------------GVYDNKDGGGWNTTKD--AYTSFVARPD-R
GKSAFFNNGGTAPRGSYQ---------------RGGFGG---SGNSRWVEESRDDEDWSKPTQANERLEQELFAGGNTGI
NFDNYDDIPVEATGQNCPHHIDSFQDVEMGEIIMSNIALTRYTRPTPVQKYAIPIIKNKRDLMACAQTGSGKTAAFLLPV
LSQIYTEGPGEALAAQKSGGQDNGKYGRRKQYPLALVLAPTRELALQIYEEARKFAYRSRVRPCVVYGGADIGQQIRDLE
RGCHLLVATPGRLVDMMERGKIGLDYCNYLVLDEADRMLDMGFEPQIRRIVEQDTMPPKGIRQTMMFSATFPKEIQILAR
DFLEEYIFLAVGRVGSTSENITQKVVWVEDGDKRSFLLDLLNATGKNSLTLVFVETKKGADALEDFLYREGYACTSIHGD
RSQRDREEALHQFRSGRCPILVATAVAARGLDISNVKHVINFDLPSDIEEYVHRIGRTGRVGNLGLATSFFNDKNGNITK
DLLDILVEAKQEVPSWLESLAYEHQHK-----------------------------------------------------
----------------------------
>Seq00842 Uncharacterized protein OS=Labrus bergylta OX=56723PE=3 SV=1
-------------------------------------------------------DAGGWNTNKD--AYTSF---SNNRG
KSAFYNDRGNTNRGRFD------HGGFGGGG----------GGNSRWVEEVRDEGDWSKPTPRNERLEHELFSGSNTGIN
FEKYDDIPVEATGHNCPHHIESFQDVDMGEIIMGNIALTRYTRPTPVQKYAIPIVKSKRDLMACAQTGSGKTAAFLLPIL
SQIYTHGPGEALNA--ENGKFGRRKQFPISLVLAPTRELALQIYDEARKFSYRSRVRPCVVYGGADIGQQIRELERGCHL
LVATPGRLVDMMERGKIGLDYCNYLVLDEADRMLDMGFEPQIRRIVEQDTMPHKGSRQTMMFSATFPKEIQILARDFLED
YIFLAVGRVGSTSENITQKVVWVEESDKRSFLLDLLSATGKDSLTLVFVETKKGADALEDFLYREGYACTSIHGDRSQRD
REEALSQFRSGKCPILVATAVAARGLDISNVKHVINFDLPSDIEEYVHRIGRTGRVGNLGNRHAW----------PRLSL
TIKTETSPRTFWLMSLTL---YSGLF-NINFVFRFSGGFGARDYRQTAAGGNAGGFGGRGGRNQA---GHGGNRGFGGGG
FSNFYTSDGYGGSYTHSTVDWWGN
>Seq00844 DEAD-box helicase 3 X-linked a OS=Monopterusalbus OX=43700 PE=3 SV=1
------------------------DNRTNGGFGGRG--LP---RNDRGTRGAYRAFGSYDNKDSNWGGPPRDAAYNSFGG
RTD-RSKSTFFNERGAGSRGRYERGG------------------FAGGGNSRWVEDPREDDWSKPTAPNERLERELFSGS
NTGINFEKYDDIPVEIDKN-----LIVFHDVDMGQIIMGNITLSRYTCPTPVQKHAIPIIKTRRDLMACAQTGSGKTAAF
LLPVLSQIYTDGPGDALQASKNSGQGYGRCKQYPISLVLAPTR--ASQIYDEARKFAYRSHVRPCVVYGGADIGQQIRDL
ERGCHLLVATPGRLVDMMERGKIGLEHCNYLVLDEADRMLDMGFEPQIRRIVEQDTMPPKGIRQTMMFS--------ILA
RD----YIFLAVGHVGSTSENITQKVVWVEENDKRSFLLDLLNATGKESLTLVFVETKKGADALEDFLYHEGYACTGIHG
DRSQRDREEALHQFRSGRCPILVATAVAARGLDISNVKHVINFDLPSDIEEYVHRIGRTGRVGNLGLATSFFNDKNSNIT
KDLLDILVESKQEVPSWLENLAYEHQHKNTTRGRSKSV-FSGGFGARDYRQTPG-SSGGFGGNRAGRS---SGGHGGNRG
FGGG-------------------------
>Seq00845 DEAD-box helicase 3 X-linked b OS=Hucho huchoOX=62062 PE=3 SV=1
--------------------------------------------------GVYDNKDGGGWNTTKD--AYTSFVARPD-R
GKSAFFNNGGTAPRGSYQ---------------RGGFGG---SGNSRWVEESRDDEDWSKPTQANERLEQELFAGGNTGI
NFDNYDDIPVEATGQNCPHHIDSFQDVEMGEIIMSNIALTRYTRPTPVQKYAIPIIKNKRDLMACAQTGSGKTAAFLLPV
LSQIYTEGPGEALAAQKSGGQDNGKYGRRKQYPLALVLAPTRELALQIYEEARKFAYRSRVRPCVVYGGADIGQQIRDLE
RGCHLLVATPGRLVDMMERGKIGLDYCNYLVLDEADRMLDMGFEPQIRRIVEQDTMPPKGIRQTMMFSATFPKEIQILAR
DFLEEYIFLAVGRVGSTSENITQKVVWVEDGDKRSFLLDLLNATGKNSLTLVFVETKKGADALEDFLYREGYACTSIHGD
RSQRDREEALHQFRSGRCPILVATAVAARGLDISNVKHVINFDLPSDIEEYVHRIGRTGRVGNLGLATSFFNDKNGNITK
DLLDILVEAKQEVPSWLESL------------------------------------------------------------
----------------------------
>Seq00846 ATP-dependent RNA helicase DDX3Y OS=Heterocephalusglaber OX=10181 GN=GW7_13691 PE=3 SV=1
--------------------------------------------------------------------------------
--------------------------------------------------------------------------------
------------------------------------------------------------MACAQTGSGKTAAFLLPILS
QIYSDGPGEALRAMKENGRYGRRKQYPISLVLAPTRELAVQIYEEARKFSYRSRVRPCVVYGGADIGQQIRDLERGCHLL
VATPGRLVDMMERGKIGLDFCKYLVLDEADRMLDMGFEPQIRRIVEQDTMPPKGVRHTMMFSATFPKEIQMLARDFLDEY
IFLAVGRVGSTSENITQKVVWVEDIDKRSFLLDLLNATGKDSLTLVFVETKKGADSLEDFLYHEGYACTSIHGDRSQRDR
EEALHQFRSGKSHILVATAVSARGLDISNVKHVINFDLPSDIEEYVHRIGRTGRVGNLGLATSFFNDRNTNITKDLLDLL
VEAKQEVPSWLENMAFEHHYKGNSRGRSKSSKFSGGFGARVCRQSSGTGSSSFSSSHASSSCSSGGGHGGSRGVGGGGYG
GLYNSDGYGGNYNSQGVDWWGN
>Seq00847 DEAD-box helicase 3 X-linked a OS=Monopterusalbus OX=43700 PE=3 SV=1
------------------------DNRTNGGFGGRG------LPRNDRAFGSYDNKDSNWGGPPRDAAYNSFGGRTD-RS
KSTFFNERGAGSRGRYERGG------------------FAGGGNSRWVEDPREDDWSKPTAPNERLERELFSGSNTGINF
EKYDDIPVEIDKNLI------FHDVDMGQIIMGNITLSRYTCPTPVQKHAIPIIKTRRDLMACAQTGSGKTAAFLLPVLS
QIYTDGPGDALQASKNSGQGYGRCKQYPISLVLAPTR--ASQIYDEARKFAYRSHVRPCVVYGGADIGQQIRDLERGCHL
LVATPGRLVDMMERGKIGLEHCNYLVLDEADRMLDMGFEPQIRRIVEQDTMPPKGIRQTMMFS--------ILARD----
YIFLAVGHVGSTSENITQKVVWVEENDKRSFLLDLLNATVIPSEVQENVPEAPEKPGKESLTLVFVETKKGADALEDFLY
HEGYACTGIHGDRSQRDREEALHQFRSGRCPILVATAVAARGLDISNVKHVINFDLPSDIEEYVHRIGRTGRVGNLGLAT
SFFNDKNSNITKDLLDILVESKQEVPSWLENLAYEHQHKNTTRGRSKSV-FSGGFGARDYRQTPG-SSGGFGGNRAGRS-
--SGGHGGNRGFGGG-------------------------
>Seq00848 Uncharacterized protein OS=Capra hircus OX=9925PE=4 SV=1
------ENALGLDQQFAGLDPNSSDNQNGGSIASKGCYISPHLRTREATKGFYDKDSSGWSSSKDKEAYSSFGSHSDSRG
KSNFFSDHGSGSRG-------SDYDNFGSRGGRGGFGKYKYG-NSRWCDKSDEDDWSKPLPPNECLEQELFLSGAALGNT
GVNFEKYEDIPVEATGNKGPSHSESFI------IIMGNIELTCYTHPTPVQKHAISIIKEKNDLTVCAQTGSGKTAAFLL
PILSQIYFVGPDQALRAMKENGRYG-----------SPTRELAVQIYEEARIFSYQSRVCPCVVYGGADIG-----LEHG
CHLLVTTLGH-------------FCKYLVLGEVDQMLDMGFEPRIHRIIEQAIMPPKGVHHTMMFSATFPNEIQMCGNDF
LNKYIFLAIGRVDSSSENITQKVVWVEESDKQSFLLDLLNATGKDALTLVFVETKKGADSLEDFLYHEGYACTCIHADQS
QRDREEVLYQFCLGKSLILMATTVAARGLDISNVKHVINFDLPSDIEEYVHCIGCIGCVGYLGLATSFFNERNINITKDL
LDLLVEAKQEVPF--------------------CSRFSGRFG------SSGDSSSSFSSSR-------------------
--------------------------
>Seq00849 ATP-dependent RNA helicase DDX3X isoform X8OS=Odobenus rosmarus divergens OX=9708 GN=DDX3X PE=3 SV=1
MSHVAVENALGLDQQFAGLDLNSSDNQSGGSTASKGRYIPPHLRNREATKGFYDKDSSGWSSSKDKDAYSSFGSRSDSRG
KSSFFSDRGSGSRGRFDDRGRSDYDGIGSRGDRSGFGKFERGGNSRWCDKSDEDDWSKPLPPSERLEQELFSGGNTGINF
EKYDDIPVEATGNNCPPHIESFSDVEMGEIIMGNIELTRYTRPTPVQKHAIPIIKEKRDLMACAQTGSGKTAAFLLPILS
QIYSDGPGEALRAMKENGRYGRRKQYPISLVLAPTRELAVQIYEEARKFSYRSRVRPCVVYGGADIGQQIRDLERGCHLL
VATPGRLVDMMERGKIGLDFCKYLVLDEADRMLDMGFEPQIRRIVEQDTMPPKGVRHTMMFSATFPKEIQMLARDFLDEY
IFLAVGRVGLATSFFNERNINITKD-----LLDLL------------VEAKQEVPSWLENMAYEHHYKGSSRGRSKSSR-
--------------------------------------------------------------------------------
--------------------------------------------------------------------------------
-----------------------
>Seq00850 ATP-dependent RNA helicase DDX3X isoform X6OS=Tarsius syrichta OX=1868482 GN=DDX3X PE=3 SV=1
MSHVAVENALGLDQQFAGLDLNSSDNQSGGSTASKGRYIPPHLRNREATKGFYDKDSSGWSSSKDKDAYSSFGSRSDSRG
KSSFFGDRGSGSRGRFDDRGRSDYDGIGSRGDRSGFGKFERGGNSRWCDKSDEDDWSKPLPPSERLEQELFSGGNTGINF
EKYDDIPVEATGNNCPPHIESFSDVEMGEIIMGNIELTRYTRPTPVQKHAIPIIKEKRDLMACAQTGSGKTAAFLLPILS
QIYSDGPGEALRAMKENGRYGRRKQYPISLVLAPTRELAVQIYEEARKFSYRSRVRPCVVYGGADIGQQIRDLERGCHLL
VATPGRLVDMMERGKIGLDFCKYLVLDEADRMLDMGFEPQIRRIVEQDTMPPKGVRHTMMFSATFPKEIQMLARDFLDEY
IFLAVGRVGLATSFFNERNINITKD-----LLDLL------------VEAKQEVPSWLENMAYEHHYKGSSRGRSKSSR-
--------------------------------------------------------------------------------
--------------------------------------------------------------------------------
-----------------------
>Seq00851 Uncharacterized protein OS=Hucho hucho OX=62062PE=3 SV=1
----------------------------------------------------------GWGGTPRQDAAYNSFGGR----
GKSSFYNDRGSS----------------GGRG-------------------------------------ELFSSGNTGIN
FEKYDDIPVEATGSNCPPHIDSFHDVDMGEIIMSNIALTHYTRPTPVQKYAIPVIKSKRDLMACAQTGSGKTAAFLVPVL
SQIYTQGPGDAA----DSGKYGRRKQYPLSLVLAPTRELALQIYEESRKFAYRSRVRPCVVYGGADIGQQIRDLERGCHL
LVATPGRLVDMMERGKIGLDYCNYLVLDEADRMLDMGFEPQIRRIVEQDTMPPKGIRQTMMFSATFPKEIQMLARDFLED
YIFLAVGRVGSTSENITQKVVWVEDGDKRSFLLDLLNATGKESLTLVFVETKKGADALEDFLYREGYACTSIHGDRSQRD
REEALNQFRSGRCPILVATAVAARGLDISNVKHVINFDLPSDIEEYVHRIGRTGRVGNLGLATSFFNDKNSNITKDLLDI
LVEAKQEVPSWLESLGYENQHKGNT-GRGRSKRFSSGGFGARDYRQTPGGGGFGGGGGRGGPRTGGYGGGGSRGGFGGG-
------------------------
>Seq00852 cDNA FLJ60675, highly similar to ATP-dependent RNAhelicase DDX3X OS=Homo sapiens OX=9606 PE=2 SV=1
MSHVAVENALGLDQQFAGLDLNSSDNQSGGSTASKGRYIPPHLRNREATKGFYDKDSSGWSSSKDKDAYSSFGSRSDSRG
KSSFFSDRGSGSRGRFDDRGRSDYDGIGSRGDRSGFGKFERGGNSRWCDKSDEDDWSKPLPPSERLEQELFSGGNTGINF
EKYDDIPVEATGNNCPPHIESFSDVEMGEIIMGNIELTRYTRPTPVQKHAIPIIKEKRDLMACAQTGSGKTAAFLLPILS
QIYSDGPGEALRAMKENGRYGRRKQYPISLVLAPTRELAVQIYEEARKFSYRSRVRPCVVYGGADIGQQIRDLERGCHLL
VATPGRLVDMMERGKIGLDFCKYLVLDEADRMLDMGFEPQIRRIVEQDTMPPKGVRHTMMFSATFPKEIQMLARDFLDEY
IFLAVGNLGLATSFFNERNINITKD-----LLDLL------------VEAKQEVPSWLENMAYEHHYKGSSRGRSKSSR-
--------------------------------------------------------------------------------
--------------------------------------------------------------------------------
-----------------------
>Seq00853 Uncharacterized protein OS=Capra hircus OX=9925PE=4 SV=1
------ENALGLDQQFAGLDPNSSDNQNGGSIASKGCYISPHLRTREATKGFYDKDSSGWSSSKDKEAYSSFGSHSDSRG
KSNFFSDHGSGSRGRFGD---------------CGFGKYKYG-NSRWCDKSDEDDWSKPLPPNECLEQELFLSGAALGNT
GVNFEKYEDIPVEATGNKGPSHSESFI------IIMGNIELTCYTHPTPVQKHAISIIKEKNDLTVCAQTGSGKTAAFLL
PILSQIYFVGPDQALRAMKENGRYG-----------SPTRELAVQIYEEARIFSYQSRVCPCVVYGGADIG-----LEHG
CHLLVTTLGH-------------FCKYLVLGEVDQMLDMGFEPRIHRIIEQAIMPPKGVHHTMMFSATFPNEIQMCGNDF
LNKYIFLAIGRVDSSSENITQKVVWVEESDKQSFLLDLLNATGKDALTLVFVETKKGADSLEDFLYHEGYACTCIHADQS
QRDREEVLYQFCLGKSLILMATTVAARGLDISNVKHVINFDLPSDIEEYVHCIGCIGCVGYLGLATSFFNERNINITKDL
LDLLVEAKQEVPF--------------------CSRFSGRFG------SSGDSSSSFSSSR-------------------
--------------------------
>Seq00857 DEAD-box helicase 3 X-linked a OS=Electrophoruselectricus OX=8005 PE=3 SV=1
----------------------------------------------------------GWNTGLNRDAAYSSFGGRSD-R
GKSAFFSDRGAGSRG------------------------------------------SPFFSPSLSLS-ELFSGSNTGIN
FEKYDDIPVEATGSNCPGPIENFHDVDMGEIIMGNINLSRYTRPTPVQKHAIPIIKAKRDLMACAQTGSGKTAAFLLPVL
SQIYTDGPGEALQASK---------QYPISLVLAPTRELALQIYDEARKFAYRSRVRPCVVYGGADIGQQIRDLERGCHL
LVATPGRLVDMMERGKIGLEYCNYLVLDEADRMLDMGFEPQIRRIVEQDTMPPKGVRQTMMFSATFPKEIQILARDFLEE
YIFLAVGRVGSTSENITQKVVWVEESDKRSFLLDLLNATGKDSLTLVFVETKKGADALEDFLYREGYACTSIHGDRSQRD
REEALHQFRSGRCPIMVATAVAARGLDICNVKHVINFDLPSDIEEYVHRIGRTGRVGNLGLATSFYNDKNSNITKDLLDI
LVEAKQEVPSWLESLAFEHQHKSSNRGRSK--------------------------------------------------
-----------------------
>Seq00858 ATP-dependent RNA helicase DDX3Y-like isoformX3 OS=Salmo salar OX=8030 GN=LOC106575545 PE=3 SV=1
--------------------------------------------------------------------------------
--------------------------------------------------------------------------------
--------------------------MGEIIMSNIALTRYTRPTPVQKYAIPIIKNKRDLMACAQTGSGKTAAFLLPVLS
QIYTEGPGEALAAQKSGGQDNGKYGRRKQYPLALVLAPTRELALQIYEEARKFAYRSRVRPCVVYGGADIGQQIRDLERG
CHLLVATPGRLVDMMERGKIGLDYCNYLVLDEADRMLDMGFEPQIRRIVEQDTMPPKGIRQTMMFSATFPKEIQILARDF
LEEYIFLAVGRVGSTSENITQKVVWVEDGDKRSFLLDLLNATGKNSLTLVFVETKKGADALEDFLYREGYACTSIHGDRS
QRDREEALHQFRSGRCPILVATAVAARGLDISNVKHVINFDLPSDIEEYVHRIGRTGRVGNLGLATSFFNDKNGNITKDL
LDILVEAKQEVPSWLESLAYEHQHKSNTRGRSK--RFTSGGFGARDYRQTSGGGSTGGFGGRGGRQ---PGGHGGNRGFG
GGGKYPLKPHNGATFGCGFGGNFYSSDGYGGNYSHQGGVDWWGN
>Seq00859 Uncharacterized protein OS=Electrophorus electricusOX=8005 GN=LOC113582581 PE=3 SV=1
---------------------------------------------------------AGWDSGRSNGFVNGYHDGRDGRV
NGS----------GAFGNRG-------SLRSDRGGRGGFKGRGGAYNPIQPVQNTGEHNTALVLQVDFQRIDIELFSGSN
TGINFEKYDDIPVEATGHNCPPHIESFHDVAMGEIIMGNITLSRYTRPTPVQKHAIPIIKTKRDLMACAQTGSGKTAAFL
LPVLSQIYTDGPGDALQAAKGTGQ-----QYPISLVLAPTRELALQIYDEARKFAYRSRVRPCVVYGGADIGQQIRDLER
GCHLLVATPGRLVDMMERGKIGLDYCSYLVLDEADRMLDMGFEPQIRRIVEQDTMPPKGLRQTMMFSATFPKEIQILARD
FLEDYIFLAVGRVGSTSENITQKVVWVEESDKRSFLLDLLNATGKDSLTLVFVETKKGADALEDFLYREGYACTSIHGDR
SQRDREEALHQFRSGRCPILVATAVAARGLDICNVKHVINFDLPSDIEEYVHRIGRTGRVGNLGLATSFFNDKNSNITKD
LLDILVEAKQEVPSWLESLAYEHQHKSSTRGRAK----------------------------------------------
---------------------------
>Seq00860 ATP-dependent RNA helicase DDX3Y-like isoformX2 OS=Salmo salar OX=8030 GN=LOC106575545 PE=3 SV=1
--------------------------------------------------------------------------------
--------------------------------------------------------------------------------
--------------------------MGEIIMSNIALTRYTRPTPVQKYAIPIIKNKRDLMACAQTGSGKTAAFLLPVLS
QIYTEGPGEALAAQKSGGQDNGKYGRRKQYPLALVLAPTRELALQIYEEARKFAYRSRVRPCVVYGGADIGQQIRDLERG
CHLLVATPGRLVDMMERGKIGLDYCNYLVLDEADRMLDMGFEPQIRRIVEQDTMPPKGIRQTMMFSATFPKEIQILARDF
LEEYIFLAVGRVGSTSENITQKVVWVEDGDKRSFLLDLLNATVIPSEVQDNAGENIEKPGKNSLTLVFVETKKGADALED
FLYREGYACTSIHGDRSQRDREEALHQFRSGRCPILVATAVAARGLDISNVKHVINFDLPSDIEEYVHRIGRTGRVGNLG
LATSFFNDKNGNITKDLLDILVEAKQEVPSWLESLAYEHQHKSNTRGRSK--RFTSGGFGARDYRQTSGGGSTGGFGGRG
GRQ---PGGHGGNRGFGGGGGFGGNFYSSDGYGGNYSHQGGVDWWGN
>Seq00861 Uncharacterized protein OS=Oryzias latipes OX=8090GN=LOC101161371 PE=3 SV=1
MSHVAVENAHALEQQLAVLDLSAPDGQGGGTNR---RYIPPHLRTKDVSKNVGNAFAAGRPGGYTIAAGYGWDGGRGGFV
NGFHDNRLAGNAFNRGPPRMERGRGGVGGYRGNRGGSFNPINPAQPMGFDAGGWTPTKDAYGSFSNNRGKSAFFNDRGTA
NRGRY------EHSGFGAGG----------AGNSRWVEESRDDGDWSKPTQRNERLEHELFSGSNTGINFEKYDDIPVEA
TGQNCPHHIESFQDIDMGEIIMGNVALTRYTRPTPVQKYAIPIIKSKRDLMACAQTGSGKTAAFLLPILSQIYTDGPGEA
LNAAKASGTDNGKYGRRKQYPIALVLAPTRELALQIYDEARKFSYRSRVRPCVVYGGADIGQQIRDLERGCHLLVATPGR
LVDMMERGKIGLDYCNYLILDEADRMLDMGFEPQIRRIVEQDTMPHKGIRQTLMFSATFPKEIQILARDFLEDYIFLAVG
RVGSTSENITQKVVWVEESDKRSFLLDLLSATGKDSLTLVFVETKKGADALEDFLYREGYACTSIHGDRSQRDREEALSQ
FRSGKCPILVATAVAARGLDISNVKHVINFDLPSDIEEYVHRIGRTGRVGNLG---------------------------
--------------------------------------------------------------------------------
----------------
>Seq00862 ATP-dependent RNA helicase DDX3Y-like isoformX1 OS=Salmo salar OX=8030 GN=LOC106575545 PE=3 SV=1
--------------------------------------------------------------------------------
--------------------------------------------------------------------------------
--------------------------MGEIIMSNIALTRYTRPTPVQKYAIPIIKNKRDLMACAQTGSGKTAAFLLPVLS
QIYTEGPGEALAAQKSGGQDNGKYGRRKQYPLALVLAPTRELALQIYEEARKFAYRSRVRPCVVYGGADIGQQIRDLERG
CHLLVATPGRLVDMMERGKIGLDYCNYLVLDEADRMLDMGFEPQIRRIVEQDTMPPKGIRQTMMFSATFPKEIQILARDF
LEEYIFLAVGRVGSTSENITQKVVWVEDGDKRSFLLDLLNATVIPSEVQDNAGENIEKPGKNSLTLVFVETKKGADALED
FLYREGYACTSIHGDRSQRDREEALHQFRSGRCPILVATAVAARGLDISNVKHVINFDLPSDIEEYVHRIGRTGRVGNLG
LATSFFNDKNGNITKDLLDILVEAKQEVPSWLESLAYEHQHKSNTRGRSK--RFTSGGFGARDYRQTSGGGSTGGFGGRG
GRQ---PGGHGGNRGFGGGGKYPLKPHNGATFGCGFGGNFYSSDGYGGNYSHQGGVDWWGN
>Seq00866 DEAD-box helicase 3 X-linked OS=Chlorocebussabaeus OX=60711 GN=DDX3X PE=3 SV=1
MSHVAVENALGLDQQFAGLDLNSSDNQSGGSTASKGRYIPPHLRNREATKGFYDKDSSGWSSSKDKDAYSSFGSRSDSRG
KSSFFSDRGSGSRGRFDDRGRSDYDGIGSRGDRSGFGKFERGGNSRWCDKSDEDDWSKPLPPSERLEQELFSGGNTGINF
EKYDDIPVEATGNNCPPHIESFSDVEMGEIIMGNIELTRYTRPTPVQKHAIPIIKEKRDLMACAQTGSGKTAAFLLPILS
QIYSDGPGEALRAMKENGRYGRRKQYPISLVLAPTRELAVQIYEEARKFSYRSRVRPCVVYGGADIGQQIRDLERGCHLL
VATPGRLVDMMERGKIGLDFCKYLVLDEADRMLDMGFEPQIRRIVEQDTMPPKGVRHTMMFSATFPKEIQVLLDVANFI-
-YLFI---------------------------------------------------------------------------
--------------------------------------------------------------------------------
--------------------------------------------------------------------------------
------------------------
>Seq00867 DEAD-box helicase 3 X-linked a OS=Electrophoruselectricus OX=8005 PE=3 SV=1
--------------------------------------------------------------------------------
-----------------------------RNDRSSRGNFRGNRGGATFNQPMHNTISPFFSPSLSLS-ELFSGSNTGINF
EKYDDIPVEATGSNCPGPIENFHDVDMGEIIMGNINLSRYTRPTPVQKHAIPIIKAKRDLMACAQTGSGKTAAFLLPVLS
QIYTDGPGEALQASKASGQV----QYPISLVLAPTRELALQIYDEARKFAYRSRVRPCVVYGGADIGQQIRDLERGCHLL
VATPGRLVDMMERGKIGLEYCNYLVLDEADRMLDMGFEPQIRRIVEQDTMPPKGVRQTMMFSATFPKEIQILARDFLEEY
IFLAVGRVGSTSENITQKVVWVEESDKRSFLLDLLNATGKDSLTLVFVETKKGADALEDFLYREGYACTSIHGDRSQRDR
EEALHQFRSGRCPIMVATAVAARGLDICNVKHVINFDLPSDIEEYVHRIGRTGRVGNLGLATSFYNDKNSNITKDLLDIL
VEAKQEVPSWLESLAFEHQHKSSNRGRSK---------------------------------------------------
----------------------
>Seq00870 Uncharacterized protein OS=Oryzias latipes OX=8090GN=LOC101161371 PE=3 SV=1
MSHVAVENAHALEQQLAVLDLSAPDGQGGGTNR---RYIPPHLRTKDVSKNVGNAFAAGRPGGYTIAAGYGWDGGRGGFV
NGFHDNRLAGNAFNRGPPRMERGRGGVGGYRGNRGGSFNPINPAQPMGFDAGGWTPTKDAYGSFSNNRGKSAFFNDRGTA
NRGRY------EHSGFGAGG----------AGNSRWVEESRDDGDWSKPTQRNERLEHELFSGSNTGINFEKYDDIPVEA
TGQNCPHHIESFQDIDMGEIIMGNVALTRYTRPTPVQKYAIPIIKSKRDLMACAQTGSGKTAAFLLPILSQIYTDGPGEA
LNAAKASGTDNGKYGRRKQYPIALVLAPTRELALQIYDEARKFSYRSRVRPCVVYGGADIGQQIRDLERGCHLLVATPGR
LVDMMERGKIGLDYCNYLILDEADRMLDMGFEPQIRRIVEQDTMPHKGIRQTLMFSATFPKEIQILARDFLEDYIFLAVG
RVGSTSENITQKVVWVEESDKRSFLLDLLSATVIPTEVQDGCGDGVEKPGKDSLTLVFVETKKGADALEDFLYREGYACT
SIHGDRSQRDREEALSQFRSGKCPILVATAVAARGLDISNVKHVINFDLPSDIEEYVHRIGRTGRVGNLG----------
--------------------------------------------------------------------------------
---------------------------------
>Seq00871 PL10a protein OS=Platynereis dumerilii OX=6359 PE=2SV=1
MPNDSIQNGKSLEQQVAGLDLNSAPPFRGGGRDGFTGRYIPPHLRGRGGGVPGPSADRQNGAGRGAGPPGPPIDQNGGNW
ISLPRGSSAQGDYNSYNNSRGGRSGSEGPRDGPGRGGSADRDFDGGRGGGTWGPSNRRGSQDSQGGGRRWDNRSSDRGGG
WGWRQQPLGQPWRQRRPPAVATTTVAARDGDNRDNNRGFDDGTQRWGNSRWNNSGGGGGGRNTWDNNDQNGSRWNRLREE
GPADWSKLLPPNERLEKELFGNSNTGINFDKYEDIPVEATGEDCPANVESFAELELGEIVDSNIVLSKYTKPTPVQKHAM
PIIKKKRDLMACAQTGSGKTASFLVPVLSQMFLDGQPEFIR--EQNNR-NNRKQYPIALVLAPTRELASQIYEEARKFAY
RSHVRPCVVYGGADIGAQMRDLPERGCHLLVATPGRLVDMLERGKIGLDHIRFVVLDEADRMLDMGFEPQIRRIVEKDTM
PPTGDRRTLMFSATFPKEIQILARDFLHNYIFLAVGRVGSTSENITQKVVWVEEPDKRSFLLDLLNASGPDSLTLVFVET
KKGADALDNFLYNEGYPSACIHGDRSQKEREEALRNFRSGKTPVLVATAVAARGLDIPNVKHVINFDLPSDIEEYVHRIG
RTGRVGNLGLATSFFNDKNKNIVRDMVDLLIEAKQEVPPWIESIAYEARTMGGGR-RPQNKRFGGSFGSRDYRQMGGQGG
GRGGSTQMRSNPVPQAFGGAPMGYGFHQGGGGYGG-----SYGGPYQQPQAHHAHDWWGN
>Seq00877 Uncharacterized protein OS=Petromyzon marinus OX=7757PE=3 SV=1
--------------------------------------------------------------------------------
-----------------------------------------------------DDWTKPLPRNDRIEKELFAGSNTGINF
EKYDDIPVEATGNDCPPHIESFHELELGEIIMSSVTLCRYERPTPVQKYAIPIIKAKRDLMACAQTGSGKTAAFLLPILS
QIYSGGPGKVVEDTKNQQETVKYGQRKQYPMSLVLAPTRELALQIYDEARKFAYRSCVRPCVVYGGADIGNQVRELQKGC
HLLVATPGRLVDMMERGKVGLDHCRYLVLDEADRMLDMGFEPQIRRIVEQDVMPTKGDRQTLMFSATFPKEIQILARDFL
EDYIFLAVGRVGSASENITQKVVWVEEMDKRSFLLDLLNATGRDSLTLVFVETKKGADALQGFLCSEGYSCTSIHGDRSQ
RDREEALSLFRTGRRPILVATAVAARGLDIPNVKHVINFDLPSDIEEYVHRIGRTGRVGNLGQATSFYNEKNENMTRELL
HLLVEAHQEVPSWLETMAQEHRSK-PARGRPK--RFAGGFGGRDYRQTSAGSGGGTAGAR--GGRQGPRPCVTRAWCAGS
GLGSPHGGSTAVREGGRVGAGG--WWGN
>Seq00879 Putative dead-box protein abstrakt OS=Panstrongyluslignarius OX=156445 PE=3 SV=1
MSNVPNQNGSGLEQQFAGLDLQ------GGRKESAGRYIPPHLRYKNTGELRSAEQQPTPNFSSTSYNDSDYRSRSSQSN
YSRGSSSRNDSYRSGGGGSRRNGDYDSFNGGSSLWQDRDRDRGGNFS-RGRDDWGG--RFGGRSGGSS---GGNDRWQER
SHHPHSDWTTPLPRDERLEIELFGNANTGINFNKYEDIPVEATGDQVPPHIASFDELQMTDIISNNIRLARYDKPTPVQK
HAIPIIMSRRDLMACAQTGSGKTAAFLVPILNQMLETGPLSIPTQRAM------GRRKQYPLGLVLAPTRELATQIHEEA
RKFAYRSRLRPCVVYGGAPVGDQMRDLDRGCHLLVATPGRLVDMLDRGKIGLENCRYLVLDEADRMLDMGFEPQIRRIVE
KDTMPPTGQRQTLMFSATFPKEIQMLARDFLDNYIFLAIGRVGSTSENITQKIVWVEENEKRAFLLDLLEAAKQAREESL
TLVFVETKKGADSLEDYLYRSGYPVTSIHGDRSQKEREEALKNFRSGNTPVLVATAVAARGLDIPHVKHVINFDLPNDVE
EYVHRIGRTGRMGNLGLATSFFNDKNRNLVRDLVDLIVDSKQELPPWLQSLSTEMKAPLSSRRAGKGGSRFS-GFGARDC
RQQGS---------------SGGGGYYG--GSSGSGYGGSYSNNHNNQNSGSSGPDWWG-
>Seq00881 Pl10-like protein OS=Azumapecten farreri OX=106299PE=2 SV=1
MSNVPTQNVQGLEQQFAGIDINSGRPYSGNRGDNFSRPPPNVPPPTGSRYVPPHQRDGAPVPPPGNFPPGTDSGGRGGYG
GYNNQGRGGYNMNGMPPQTFNQPNMGDGRGGYNNYNRGGYQGNYGGQGGNFSSFNRRGGG-QGGYQANGGGRYNRGGGNS
DRGMRQGSMPPHANHSQPVNARWDNLDDDRGGREQRAGSAPSQNWSNQGNRWDNRTECSVVTNSRWAPEPTKENWNVALQ
RNDRLELELFGGGNTGINFDKYEDIPVEATGENYPKHIESFEETELGEIIRNNIVLSKYTKPTPVQKYSIPIVLSKRDLM
ACAQTGSGKTAAFLVPVLNRVYDNGPGDIPTQNNQQGRYSRRKQYPVALILAPTRELASQIYDEARKFAYRSRVRPCVVY
GGADIGAQIRDLDRGCHLLVATPGRLVDMIERGKIGLDYCKFLVLDEADRMSDMGFEPQIRRIVEKDTMPPSGTRQTLMF
SATSPKEIQILARDFLDNYIFLAVGRVGSTSENITQKVVWVEEGDKRSFLLDLLNAAAGPEALTLTFVETKKGADALEDF
LIVEGYPATSIHGDRSQKEREEALRQFRNGDRPILVATAVAARGLDIPNVRHVVNFDLPSDIEEYVHRIGRTGRVGNLGL
ATSFFNEKNKNIIRDLMDLLVEAHQEVPSWLESMVYDARPSGPP-GRRGGRRFGGTGFGARDYRQQNKAKPNNPGYGNFA
GGSAPTTGYNQFNTYYSNYGGSYGGSYG----GAPAGNSGPDWWGN
>Seq00889 DEAD (Asp-Glu-Ala-Asp) box polypeptide 3 Y-linked(Fragment) OS=Macaca mulatta OX=9544 GN=DDX3Y PE=2 SV=1
--------------------------QSGGASTASKGRYIPPHLRNREASKGFHDKDSSGWSCSKDKDAYSSFGSR-DSR
GKSGYFSERGSGSRGRFDDRGRSDYDGIGSR-DRTGFGRFERSGHSRWCDKSDEDDWSKPLPPSERLEQELFSGGNTGIN
FEKYDDIPVEATGSNCPPHIENFSDIDMGEIIMGNIELTRYTRPTPVQKHAIPIIKGKRDLMACAQTGSGKTAAFLLPIL
SQIYTDGPGEALKAVKENGRYGRRKQYPISLVLAPTRELAVQIYEEARKFSYRSRVRPCVVYGGADIGQQIRDLERGCHL
LVATPGRLVDMMERGKIGLDFCKYLVLDEADRMLDMGFEPQIRRIVEQDTMPPKGVRHTMMFSATFPKEIQMLARDFLDE
YIFLAVGRVGSTSENITQKVVWVEDLDKRSF-------------------------------------------------
--------------------------------------------------------------------------------
--------------------------------------------------------------------------------
-----------------------
>Seq00891 PL10b protein OS=Platynereis dumerilii OX=6359 PE=2SV=1
MPNDSIQNGKSLEQQVAGLDLNSAPPFRGGGRDGFNPGYMRGGNTRGFHHGPYQVPPPPPQFFAGPPGPGGNPAMYFPFP
TGRYIPPHLRGRGGGVPGPSADRQNGAGRGAGPPGPPIDQNGGNWNSLPRGSSAQGDYNSYNNSRGGRSGSEGPRDGPGR
GGSADRDFDGGRGGGTWGPSNRRGSQDSQGGGRRWDNRSSDRGGGWGWRQQPLGQPWRQRRPPAVATTTVAARDGDNRDN
NRGFDDGTQRWGNSRWNNSGGGGGGRNTWDNNDQNGSRWNRLREEGPADWSKLLPPNERLEKELFGNSNTGINFDKYEDI
PVEATGEDCPANVESFAELELGEIVDSNIVLSKYTKPTPVQKHAMPIIKKKRDLMACAQTGSGKTASFLVPVLSQMFLDG
QPEFIR--EQNNR-NNRKQYPIALVLAPTRELASQIYEEARKFAYRSHVRPCVVYGGADIGAQMRDLPERGCHLLVATPG
RLVDMLERGKIGLDHIRFVVLDEADRMLDMGFEPQIRRIVEKDTMPPTGDRRTLMFSATFPKEIQILARDFLHNYIFLAV
GRVGSTSENITQKVVWVEEPDKRSFLLDLLNASGPDSLTLVFVETKKGADALDNFLYNEGYPSACIHGDRSQKEREEALR
NFRSGKTPVLVATAVAARGLDIPNVKHVINFDLPSDIEEYVHRIGRTGRVGNLGLATSFFNDKNKNIVRDMVDLLIEAKQ
EVPPWIESIAYEARTMGGGR-RPQNKRFGGSFGSRDYRQMGGQGGGRGGSTQMRSNPVPQAFGGAPMGYGFHQGGGGYGG
-----SYGGPYQQPQAHHAHDWWGN
>Seq00893 Uncharacterized protein (Fragment) OS=Branchiostomafloridae OX=7739 GN=BRAFLDRAFT_209728 PE=3 SV=1
----------------------------------KGRYIPPHVRNRQ-TNDFGPQNSGGFNR-RGGGFNRNFGGR-DNRN
FGGGNQWDGGRQNNRWDRSNEQPSNNRWSRDDRKA------GGDNY--PPPEDADWSKPLPRNERMERELFGKSNTGINF
DKYEDIPVEATGESCPQHISEFTDLDLGEIISNNIKLSNYMKPTPVQKYAIPIARANRDLMACAQTGSGKTAAFLIPILS
LIYENGPQGLPQHGRQYGGSGSRKRYPLALVLAPTRELASQIYDESKKFAYRSHVRPCVVYGGADIGGQMRDLERGCHLL
VGTPGRLVDMMERGRIGLDYIKYLILDEADRMLDMGFEPQIRRIVEQDTMPGTGKRRTMMFSATFPKEIQMLARDFLDNY
IFLAVGRVGSTSDNITQKVVWVDEQDKRSFLLDLLNATGKEDSLTLTFVETKKGADSLEAFLYSEGYPVSSIHGDRSQRE
REDALMTFRTGVTPILVATAVAARGLDIPNVKHVINFDLPSDIDEYVHRIGRTGRVGNLGLATSFFNDKNRNVVRDLVDI
LIESKQELPPWLESMAYEERRQQSSGRNRGRNRSA-FQGGFGSRDYRQ---------------QNRSGG---AQQRG-GA
PSYGGFTHYQPAQGYGGYPPGAMRQHDQQSFDWWGN
>Seq00894 PL10 OS=Oscarella lobularis OX=121494 PE=2 SV=1
-----------LDRQFAGLGLESVPAGSSSGRGNTGRTKYVPPHARDRPPR-----------AETADRSYRKDF---RDD
RGRGRSFGAGGYDRGFGGSSRYDRSGGGFRRGSQDGFGRRGSYD-----DDGGGARFRDFESEREDWSKPLPRNERIERE
LFSGTNTGINFDKYDDVNVEASGKDCPEGIGDFSDIDLGEIIQGNIQLCHYDKPTPVQKFAIPIIAGKRDLMACAQTGSG
KTAAFLVPVLNQIYEWGP---VNHTEMTHKYGRRKQFPIALILAPTRELAIQIYDEARKFAYRSHVRTCVVYGGADIGTQ
LRDLDRGCHLLVATPGRLVDVMERGRVGLDVCRFLVLDEADRMLDMGFEPQIRRIVDQDTMPKRGERQTLMFSATFPKEI
QMLATDFLDNYIFLAVGKVGAPCENVTQKVIWVDEEDKRSFLLDLLGATGPESLTLVFVETKKGADALEDYLYGEGYPAT
SIHGDRSQREREEALRSFKAGRTPILVATAVAARGLDISNVKHVINFDLPSDIDEYVHRIGRTGRVGNLGLATSFFNDKN
RNIIKELTLLLGDAHQEVPVWLSEIANESGRSRGYGGGRGGRRGYGGGFGGRDYRQ-------SYHRNPGGSS----GGW
GGRGGGSGGGYGRSGGSGG-GGRHGSSSSSWW--
>Seq00896 Uncharacterized protein OS=Photinus pyralisOX=7054 PE=3 SV=1
MSNVPNQNGSGLEQQFAGLDLQGRGN---GSTA---RYIIPHLRNKLQSQSDNSGVEKDRGFDRNDPRGGTPRGG----G
TSGSGNYNRGSTNRGGDR-SGDYSSFNTRNRRDQFQNGESYDRGSSGGGNEWSGSGGRGGRYSERERDMPRNDRWKEPEK
PRDNSRWNDNRDGGGRWNDRSRNSETDWTVPLPKDDRLEIELFGTGNTGINFSKYEDIPVEATGDQVPRHITSFEEVQLT
EIIRNNINLARYDTPTPVQKYAIPIIIARRDVMACAQTGSGKTAAFLVPILNQMYERGPPNINRGY-------RRKQYPF
GLVLAPTRELATQIYDESKKFSYRSRVRPCVVYGGANIVEQIRDLDRGCHLLVATPGRLLDMIDRGKIGLDYCRYLVLDE
ADRMLDMGFEPQIRRILEKENMPRTGERQTLMFSATFPSPIQMLARDFLDNYIFLAVGRVGSTSENITQKVVWVEEHDKR
SFLLDLLNAAELQQPSAESLTLVFVETKKGADSLEEFLHNEGYPVTSIHGDRTQREREDALRQFRSGNTPILVATAVAAR
GLDIPHVKHVINFDLPSDVEEYVHRIGRTGRMGNLGLATSFFNDRNRNLATAMLDLLVEAKQDLPSWLENVALDGRAPTS
GRRGGKNRFGSGGGSSFGGRDFRQQSG----GMQRNTRGSGGSGGGGYGSN---GYNNSGGYYGSDRGNYGGNYSNTNAR
DDWWGN
>Seq00900 Putative ATP-dependent RNA helicase Pl10 OS=Penaeusvannamei OX=6689 GN=C7M84_006115 PE=3 SV=1
--------------KFAGLGLEGRDHIGQRGGGRGSGSRGGGRYVPPHLRNR-----LEDAPPPGGRRNGDYQPSYQQRD
NRGGGGGGGGYRNNDGQRFRDHDDRWRGGRGDNRRDDRRGYEDRRDIGGSGPPRNNRWIEDDRDRGSSGGQGGGRWQDRG
NDRDDWSQPLARNEVLEAELFNNTNSGINFDKYDDIPVEATGEDIPPCINSFGDIKLTEIIKQNINMARYDRPTPVQKYA
LPFILAKRDLMACAQTGSGKTAAFLVPILNQIYEQGPVQ----VKNNNPRGRNKQYPLSLILAPTRELATQIYEEARKFS
YRARVRPCVVYGGADVVSQMRDLSRGCHLLVATPGRLADMIDRGKIGLDYCKYLVLDEADRMLDMGFEPQIRRIVEEDNM
PPTGQRQTLMFSATFPKEIQRLAQDFLDNYIFLAVGRVGSTSENITQKIVWVSEDDKRSFLLDILNAAGLDRATEANKDD
KMAMGVPPRREESLTLVFVETKKGADALEEFLYRHGYPVTSIHGDRSQREREDALRVFRSGQCPILVATAVAARGLDIPH
VKHVINFDLPSDIEEYVHRIGRTGRMGNLGLATSFFNDKNRNMVRDLVELLQEAKQELPKWLEAIASEARFGGGGGRGRA
GAKRFGGGFGSRDYRQ----ADRNKGPHTAGPARPGGG----FNSFGGAAPHFNHYGGYGGFSGSQGY-NSYNTSGASGT
DWWG-
>Seq00907 Uncharacterized protein OS=Cinara cedri OX=506608GN=CINCED_3A013867 PE=3 SV=1
MSNVPNQNGSGLEQQFAGLDLQGDSQPS----SAPSKYVPPHLRNRPNHSEFVEQPGNDRRGGRRDEYEDRSSYNGSTSS
GYAGGRGGGSYRNNYRNDREGGDWSRFNQGGGGG--GGGSRWQEGGGGRDGRRTGEGRRGRW-DESNAANQDWTKPLPAD
ERMEEELFGNRSTGINFNKYEDIPVEATGEDVPPHINTFDDIKLTDIIRMNIALTRYDTPTPVQKYAIPIIVGRRDVMAC
AQTGSGKTAAFLVPILNQIYEKGP----IAYTLGPKLQSRRKYPLGLILAPTRELATQIYDEAKKFAYRSRVRPCVVYGG
SHVMDQIRDLEQGCHLLVATPGRLVDMLERGKIGLDFCRYLVLDEADRMLDMGFETQIRRIVEKDSMPPPGDRQTLMFSA
TFPKEIQMLARDFLDNYIFLAIGRVGSTSENITQKIVWVEDRNKRSYLLDLLNATPIRSQPAESLILVFVETKKGADSLE
EFLYSHNYPVTSIHGDRTQREREDALKSFRSGNTPILVATAVAARGLDIPHVTHVINYDLPSDVEEYVHRIGRTGRMGNL
GLATSFFNDKNRNLTRDLMELITESKQELPGWLESMASDCRMSSGRRSNGSKGGRFGGTGFGSRDYR-----TTSSMPPS
RSSGPPRRDYGGGSNNGGGFYGGGGGNYGGSYSSGNTASNGNSKSPDWW--
>Seq00915 Uncharacterized protein OS=Chloebia gouldiaeOX=44316 GN=DV515_00003571 PE=3 SV=1
--------------------------------------------------------------------------------
--------------------------------------------------------------------------------
--------------------------MGEIIMGNIELTRYTRPTPVQKHAIPIIKEKRDLM-------------------
------------ACAQTGEW---------------------------EFAYRSRVRPCVVYGGADIGQQIRDLERGCHLL
VATPGRLVDMMERGKIGLDFCKYLVLDEADRMLDMGFEPQIRRIVEQDTMPPKGVRHTMMFSATFPKEIQMLARDFLDEY
IFLAVGRVGSTSENITQKVVWVEEADKRSFLLDLLNATGKDSLTLVFVETKKGADALEDFLYHEGYACTSIHGDRSQRDR
EEALHQFRSGKSPILVATAVAARGLDISNVKHVINFDLPSDIEEYVHRIGRTGRVGNLGLATSFFNERNINITKDLLDLL
VEAKQEVPSWLESMAYEQHHKGGGSRGRSKSSRFSGGFGARDYRTSSGFGSSSSSSSRSTSSRSGGSG---SRGFGGGGY
GGFYNSDGYGGNYNSQGVDWWGN
>Seq00918 Uncharacterized protein OS=Lottia gigantea OX=225164GN=LOTGIDRAFT_213568 PE=3 SV=1
--------------------------------------------------------------------------------
-------------GRYDRQGSAPPQQGGSRWDALGDDVPRERKWGHNRWDSRADSGDTWSNNGGEVDWSTPLPRNERLEH
ELFGGGNTGINFDKYEDIPVEASGENPPTNIENFEDASLGEIIRNNIVLSKYPKPTPVQKYAIPIVLNKRDLMACAQTGS
GKTAAFLVPILNLLYETGPGEAHEAEQRQGQGRTYVRRKQYPSALVLAPTRELASQIYDEARKFAYRSRVRPCVVYGGAD
IGAQMRDLDRGCHLLVATPGRLVDLMERGKVELQHCRYLMLDEADRMLDMGFEPQIRRIVEKDSMPPSGKRQTLMFSATF
PKEIQILARDFLDNYIFLAVGRVGSTSENITQKVVWVEESEKRSFLLDLINAAGPESLTLVFVETKKGADALEVFLTREG
FPATSIHGDRSQREREDALRLFRSGDRPILVATAVAARGLDISNVRHVINFDLPSDIEEYVHRIGRTGRVGNLGLATSFI
NEKNKNIVRDLLDLLMEANQEVPSWLEAVATESRSSAGSKRGGRKYG--AGGFGARDYRQGNKGPKPAMGMGNGVKPQMG
GYPHMNPFVNSSSSYGGSYGG-SYGSSYNNYNQGTDWWSS
>Seq00920 PL10 OS=Euphyllia ancora OX=46750 PE=2 SV=1
MSHVSPANFQALDQRFAGLDLNSGAVNQRALDPKPQGMVRQRGNERYVPPHLRNRPGPP----QGRGGFQGQVYDPRPRD
FGPRDPYRDGFYQQQNFYGVYSRGGG-RGGFGNPGMYYGREGGNNWRERGDNRGP---HRGSNNDYGRATQPPPEDWSKL
LPKNERVERELFNKHNTGINFDKYEDIPVEATGQDVPKHIELFSDCNLGEILHHNIQLANYSKPTPVQKYAITIVKNKRD
LMACAQTGSGKTAAFLIPILSRIFEEGPPPPPDARQQS----RRKQFPICLVLAPTRELACQIFDEARKFSYRSYARPCV
VYGGADIGGQLKELDRGCHLLVATPGRLVDMLDRGRIGLDICKFLVLDEADRMLDMGFEPQIRRIVDQDTMPKVGERQTL
MFSATFPKEIQMLARDFLVNYIFLAVGRVGSTSENITQKTVWVDESDKRSFLLDLLSASGPESLTLVFVETKKGADALED
YLYNEGHPATSIHGDRSQREREAALASFKSGRTPILVATAVAARGLDIPNVRHVINFDMPTDIEEYVHRIGRTGRVGHTG
LATSFFNDKNRNVAKDLDELLNDTRQEVPTWLESLAFESH---QSSARSRARRHGSGGFGSRDYRQQ-------------
PHYRGGGGG-----GPHYGGYNMGYYHQNRFGGNAGAQ--DWW--
>Seq00922 cDNA FLJ53946, highly similar to ATP-dependent RNAhelicase DDX3Y OS=Homo sapiens OX=9606 PE=2 SV=1
MSHVVVKNDPELDQQLANLDLNSEKQSGGASTASKGRYIPPRLRNREASKGFHDKDSSGWSCSKDKDAYSSFGSR-DSRG
KPGYFSERGSGSRGRFDDRGRSDYDGIGNR-ERPGFGRFERSGHSRWCDKSVEDDWSKPLPPSERLEQELFSGGNTGINF
EKYDDIPVEATGSNCPPHIENFSDIDMGEIIVGNIELTRYTRPTPVQKHAIPIIKGKRDLMACAQTGSGKTAAFLLPILS
QIYTDGPGEALKAVKENGRYGRRKQYPISLVLAPTRELAVQIYEEARKFSYRSRVRPCVVYGGADIGQQIRDLERGCHLL
VATPGRLVDMMERGKIGLDFCKYLVLDEADRMLDMGFEPQIRRIVEQDTMPPKGVRHTMMFSATFPKEIQMLARDFLDEY
IFLAVGRVGSTS--------------------------------------------------------------------
--------------------------------------------------------------------------------
--------------------------------------------------------------------------------
----------------------
>Seq00924 PL10 protein OS=Ephydatia muelleri OX=6052 PE=2SV=1
----------GPEQQVAALDLSSQSDCDKAPNKGTEATRYIPPHLRNRS------ERDS------QESDSRSFRGGRGNE
EGKYSF-SDSRRPSTEQADVPPFERQNSDYGPPRGGWGGGGSKYERRGSYDTARRGSRDFPRHDDQEDWSKPLPRNERLE
RDLFGGTNTGINFDRYEDIPVEASGEDPPKHIEKLSDCQLSEIIQLNVELTHYFXPTPVQKHALPLILGKRXLMACAQTG
SGKTAAFLIPVLDLVFQQG---CPRPPSDSRYSGRRKQYPTALVLGPTRELAVQIFEEARKFSYRSRVRPCVVYGGADIG
AQMRDLEHGCHLLVATPGRLVDMMERGKIGLEGVRYLVLDEADRMLDMGFEPQIRRIVEQDVMPKTGDRQTLMFSATFPK
EIQMLARDFLHDYIFLAVGRVGSTSQNITQKVVWVDXCDKRSFLLDLLNASAPDTLTLVFVETKKNCDALDNFLYTQGYS
XTCIHGDXTQSEREQALHSFRTARMPILVATAVAARGLDIPNVKHVVNFDMPADIEEYVHRIGRTGRVGNLGLATSFFNE
RNRNLCSDLMELLVETMQEVPSWMDSMSYE--MKQQARMKSQTKKYAGGGFGGRDYRQ----------------SRGGGG
GQSFDRYGSRGGVGGGGRGGM---SGGGGS-----VDWWG-
>Seq00930 Pl10 OS=Nothobranchius kadleci OX=1051664 GN=PL10PE=3 SV=1
--------------------------------------------------------------------------------
--------------------------------------------------------------------------------
------------------------------------------------------------MACAQTGSGKTAAFLLPILS
QIYTDGPGEALNATKASGQDNGKYGRRKQYPIALVLAPTRELALQIHDEARKFSYRSRVRPCVVYGGADIGQQIRDLERG
CHLLVATPGRLVDMMERGKIGLDHCNYLVLDEADRMLDMGFEPQIRRIVEQDTMPHKGIRQTLMFSATFPKEIQILARDF
LEDYIFLAVGRVGSTSENITQKVVWVEESDKRSFLLDLLSATVIPSEVQDSTGDSIEKPGKDSLTLVFVETKKGADALED
FLYREGYACTSIHGDRSQRDREEALSQFRSGKCPILVATAVAARGLDISNVKHVINFDLPSDIEEYVHRIGRTGRVGNLG
LATSFFNDKNGNITKDLLDILVEAKQEVPSWLESLAYEHQHKSNNRGRSK--RFSGGFGARDYRQTAAGGNSGGFGGRGG
RSQA---GHGGNRGFGGGGFGNFYTSDGYGGNYSHSQVDWWGN
>Seq00931 PL10-like protein OS=Haliotis asinina OX=109174PE=2 SV=1
------QNGKGLEQQFAGLDLNGASRGRGRGDWTAQAFPAGPPNNGQFRPNNRYPPEQIVFYGQGAPPQAGRYVPPHMRG
GPQGIMTAPQVPPPMPPPQPQQQRGWGGGRDYGQQGGDGRDGSYRGGYNSSPGGYRGGYSAPMPGPQGMPDQGGYNTFNR
GGRQGGNFSNFNNR-RGSGGNFPRNDRPDNRWGGDQYDRQGSLPPQPVGSSRWDALAEDRTPRKREWGHNKWDNRTDGDA
WAGRNGNQDIRNEDWSIPLPKNERLEQELFGSSSTGINFEKYDDIPVDASGENLPRAADSFEDCELGEIIRNNIALSKYT
KPTPVQKYSIPIVLGRRDLMACAQTGSGKTAAFLVPILNQIYDKGPGQVPQQQRQYGK--RTKQYPIALVLAPTRELASQ
IYDEARKFAYRSRVRPCVVYGGADIGAQMRDLDRGCHMLVATPGRLVDMVERGKIGLEYCKFLVLDEADRMLDMGFEPQI
RLIVEKNGMPVSGERQTLMFSATFPKEIQILARDFLENYVFLAVGRVGSTSENITQKVVWVEENEKRSFLLDLINASGMF
SSGPESLTLTFLETKKGADALEEFLQKEGYPATSIHGDRSQREREDALKVFRSGDRPILVATAVAARGLDIPNVRHVINF
DLPSDIEEYVHRIGRTGRVGNLGLATSFFNEKNKNIIRDLLDLLVEANQEVPTWLESMAHEARSSGGTSRRGGGRRYGSG
GFGARDYRQQN------------KQNKSGGFATPGFQQQGFNHYNQYNQYSNYGGAYNQQPAANDWWGN
>Seq00940 Putative dead-box protein abstrakt OS=Ixodesricinus OX=34613 PE=2 SV=1
-----------LCNNFAGLDLNSG---SQGNKSAASRYVPPHLRNNRSVVPGPPQPNSQWSQKGAYPDPQGGDDWAARDG
QGFRGNDRGGGGRADFSNFGGRSKRIDGPNVRNNAMPPRQGGSNWRNPEEAAREGWGGGGGGGGGGGGGGGGGSRDDQRG
GG----GGGGNWDRRNGGRRNYDGDEDWTRPLPRDDRIERELFSQGHTGINFEKYEDIPVEATGEDAAKHINSFDECSLT
EIIRVNIELAHYTGPTPVQKHAIPIILAKRDLMACAQTGSGKTAAFLVPILNQVFEDGPPK--NVPQQPHRYSSRPKQYP
LALILSPTRELACQIYEEACKFAYRSRVRPCVVYGGADPMQQMKDLDRGCHLLVATPGRLVDMMERGKVSLELVRYLVLD
EADRMLDMGFEPQIRRIVLEDNMPPVGQRQTLMFSATFPKKVQELARKFLDNYIFLAVGRVGSTSENITQKVVWVEEHDK
RSFLLDLLNAAGLRTGNQAALSDSLTLTFVETKKGADSLEHFLMKEGYPVTSIHGDRSQREREDALWSFRKGHTPILVAT
AVAARGLDIPNVKHVINFDLPSDIEEYVHRIGRTGRVGNLGLATSFFNEKNRNMALDLVELITETKQELPDWLAALAKE-
-VQGEQRATNQRRFGSGGRSTRYGAGGFGSRDYRQYGGRERTAGPPSAGGGRSTGGAPGGYGGAPQYGGYGNNSFGGSYR
PSSYGGNYNSSN-DWWGN
>Seq00944 PL10A OS=Penaeus chinensis OX=139456 PE=2 SV=1
MSNVPTHNGVGLEQQFAGLGLEGRDHIGQRGGGRGSGSRGGGRYVPPHLRNRLEDAPPPGGRRNGDFQPSYQQRDNRGGG
GGGGGGGGGGYRSNDGQRFREH--DDRWRGGRGDNRRDDRRGYEDRREVGGSGPPRNNRWIEDDRDRSSGGGGGGGGGGG
GQGGGRWQDRGNDRDDWSQPLARNEVLEAELFNNTNSGINFDKYDDIPVEATGEDIPTCINTFADIKLTEIIKQNISMAR
YDRPTPVQKYALPFILAKRDLMACAQTGSGKTAAFLVPILNQIYEQGPVQ----VKNNNPRGRNKQYPLSLILAPTRELA
TQIYEEARKFSYRARVRPCVVYGGADVVSQMRDLSRGCHLLVATPGRLADMIDRGKIGLDYCKYLVLDEADRMLDMGFEP
QIRRIVEEDNMPPTGQRQTLMFSATFPKEIQRLAQDFLDNYIFLAVGRVGSTSENITQKIVWVSEDDKRSFLLDILNAAG
LDRATEANKDEKMAMGVPPRREESLTLVFVETKKGADALEEFLYRHGYPVTSIHGDRSQREREDALRVFRSGQCPILVAT
AVAARGLDIPHVKHVINFDLPSDIEEYVHRIGRTGRMGNLGLATSFFNDKNRNMVRDLVELLQEAKQELPKWLEAIASEA
RFGGGGGRGRAGAKRFGGGFGSRE--------------------------------------------------------
-----
>Seq00946 Putative ATP-dependent RNA helicase an3 OS=Trachymyrmexcornetzi OX=471704 GN=ALC57_08110 PE=3 SV=1
MSNAANQNGSGLEQQLAGLDLQGSRQPSGG------RYVPPHLRHKAASNPPSDLNYSSNSRPFGDRDRGGDRDRDRERD
RDRDRGRGGYRESRSPRDVDFANFGSFGGRSRRSQENGRDYRYSNSERDRPISGNDRWQEPIRNDRWQDNRNDRMGGGRW
GDDRGGRGGRGEVDWTIPTARDERLELELFGSGNTGINFSKYEDIPVEATGENIPPHITSFDEVKLTEIIKNSIALAGYD
KPTPVQKYAIPIIIERRDVMACAQTGSGKTAAFLVPILNQIYESGPRPPPPQANSSGR---RKQYPLGLVLAPTRELATQ
IYDEARKFAYRSRMRPAVVYGGSNIVDQMRELDRGCHLLVATPGRLVDMLGRGKIGLHNCRFLVLDEADRMLDMGFEPQI
RRIVQEDNMPPTGERQTLMFSATFPKEIQILARDFLSNYIFLAVGRVGSTSENITQKIVWVEEHDKRSYLLDLLQASNFS
DPTAESLTLVFVETKKGADMLEEYLASMGYPVTSIHGDRTQREREEALRRFRAGKAPILVATAVAARGLDIPHVKHVINF
DLPGDVEEYVHRIGRTGRMGNLGLATSFFNHKNHNLVRDLVSLLIEANQELPPWLDDMYTEARYSGGG-WRRRRRRRGGG
FGARDYRQQPSSGSGRSN------GPSRPGGYGGGYS------SYGGNYNNSSYNNSTNNGNSGGPDWWG-
>Seq00948 ATP-dependent RNA helicase DDX3Y isoform X3OS=Ciona intestinalis OX=7719 GN=LOC100179057 PE=3 SV=1
----------GLEQQMSQMDI------SAGRGGGQGGYVPPHMRNQAMGRGGPPQVLHGPPPSYGGAPMTGPNGEVRYGH
LMPGPPPGSMPPGSYGAPPQRGGYQN-GVMRDRNGPPNRYNDRGPYRPPHQQYMGYGGGYNDRGRGGYNDRGYN-DRRGF
WDGQQQQQPQVADRWARLDDGMNSGRYGQPREGDDRLAKKWDERQGGGDAFTDTVDWSKPLPRDENLERNLFSGSNTGIN
FDKYEDIPVEATGDDVPEHIENFKQAELGEIVDDNLESCKYTVPTPVQKYAIPIIQSKRDLMACAQTGSGKTAAFLLPTL
SQLYTKGPGESLKATTSHQR-GRRKLFPLALVLSPTRELASQIYDEARKFAYRSHVRPCVVYGGADVGAQMRDLDRGCHI
LVATPGRLVDFIERGKVGLCYIRFVILDEADRMLDMGFEPQIRRIVEQSDMTHKGERQTLMFSATFPKEIQILARDFLNN
YIFLAVGRVGSTSTNITQKVVWVDEEEKHKFLLDLVNATDSKSLTLIFTETKKGADALDEFLYTRKYKSTSIHGDRTQRE
REEALLAFRTGEYPILVATAVAARGLDIPNVRHVINFDLPSDVDEYVHRIGRTGRVGNIGLATSFFNNKNVNIVKDLVDL
LIEASQEVPPWLENMALTYQ-KG--KPRSSGKRFSAGFGSRDYRQ---------QQNRGGSRGGGNAGRGSQIQNRGTQG
GGWGMPAFYRGNDYGGSFGNTGGSGPDWFG-
>Seq00950 ATP-dependent RNA helicase DDX3Y isoform X2OS=Ciona intestinalis OX=7719 GN=LOC100179057 PE=3 SV=1
----------GLEQQMSQMDISAG---RGGGQA--GGYVPPHMRNQAMGRGGPPQVLHGPPPSYGGAPMTGPNGEVRYGH
LMPGPPPGSMPPGSYGAPPQRGGYQN-GVMRDRNGPPNRYNDRGPYRPPHQQYMGYGGGYNDRGRGGYNDRGYN-DRRGF
WDGQQQQQPQVADRWARLDDGMNSGRYGQPREGDDRLAKKWDERQGGGDAFTDTVDWSKPLPRDENLERNLFSGSNTGIN
FDKYEDIPVEATGDDVPEHIENFKQAELGEIVDDNLESCKYTVPTPVQKYAIPIIQSKRDLMACAQTGSGKTAAFLLPTL
SQLYTKGPGESLKATTSHQR-GRRKLFPLALVLSPTRELASQIYDEARKFAYRSHVRPCVVYGGADVGAQMRDLDRGCHI
LVATPGRLVDFIERGKVGLCYIRFVILDEADRMLDMGFEPQIRRIVEQSDMTHKGERQTLMFSATFPKEIQILARDFLNN
YIFLAVGRVGSTSTNITQKVVWVDEEEKHKFLLDLVNATDSKSLTLIFTETKKGADALDEFLYTRKYKSTSIHGDRTQRE
REEALLAFRTGEYPILVATAVAARGLDIPNVRHVINFDLPSDVDEYVHRIGRTGRVGNIGLATSFFNNKNVNIVKDLVDL
LIEASQEVPPWLENMALTYQ-KG--KPRSSGKRFSAGFGSRDYRQ---------QQNRGGSRGGGNAGRGSQIQNRGTQG
GGWGMPAFYRGNDYGGSFGNTGGSGPDWFG-
>Seq00952 ATP-dependent RNA helicase an3 (Fragment) OS=Eufrieseamexicana OX=516756 GN=WN48_04131 PE=3 SV=1
----------------AGLDLQGSRQPSGG------RYVPPHLRNKSGSNAPSGGDHHSSSNSRPYSDRDRGGDRDRERD
RDRD-RDRGRGGSGYRDTRSRDADFGNFGSFGGRNRRSANQENGRDYRYANSDRDRERDRPISSGNDRWPDPRNDRWQDN
RNDHRMGGRWKDDREGGRRNSEIDWTIPTSRDERLEEELFGTGNTGINFSKYEDIPVEATGDNIPPHITSFDEVKLTEII
KNSISLAGYDKPTPVQKYAIPIIIGRRDVMACAQTGSGKTAAFLVPILNQIYESGP----RPPPVHSS-GKRKQYPLGLV
LAPTRELATQIYDEARKFAYRSRMRPAVVYGGSNILDQMRELDRGCHLLVATPGRLVDMLGRGKIGLHNCRYLVLDEADR
MLDMGFEPQIRRIVEEDTMPPTGERQTLMFSATFPKEIQMLARDFLSNYIFLAVGRVGSTSENITQKIVWVEEHDKRSYL
LDLLQASNFSDPSAESLTLVFVETKKGADMLEEYLHQMGYPVTSIHGDRTQREREEALRRFRAGKTPILVATAVAARGLD
IPHVKHVINFDLPGDVEEYVHRIGRTGRMGNLGLATSFFNNKNINLVRDLVSLLVEANQELPPWLDDMFSEARYSGGGSR
RAGSTKGRFSGGFGARDYRQQPSSGSARNNGSSNRP-------GSYGGNYGNYGGNYGNSSYNNS--ANNVNSNDPDWW-
-
>Seq00955 Pl10 (Fragment) OS=Iconisemion striatum OX=60296GN=PL10 PE=3 SV=1
MSHVAVENAHGLEQQLAVLDLSAPDGQGGRYIPPHLRNKDASKNVGNAFAAGRQGAYTIAPAANYGWDATRNNFVNGYHD
NRMAGNTFNRG---PPRMERGRGGVGGGGYRGNRGGVFNPINPAQPMGFGGYDNKDTGGWNAAKD--AYSSFGN---SRG
KSAFFNNRDNSNRGRFDQ------GGFGGNG----------GGNSRWVEESRDDGDWSKLLPRNERLEHDLFSASNTGIN
FEKYDDIPVEATGQNCPHHIESFQDVDMGEIIMGNVALSRYTRPTPVQKYAIPIVKSKRDLMACAQTGSGKTAAFLLPIL
SQIYTDGPGEALNATKASGQDNGKYGRRKQYPIALVLAPTRELALQIHDEARKFSYRSRVRPCVVYGGADIGQQIRDLER
GCHLLVATPGRLVDMMERGKIGLDHCNYLVLDEADRMLDMGFEPQIRRIVEQDTMPHKGIRQTLMFSATFPKEIQILARD
FLEDYIFLAVGRVGSTSENITQKVVWVEESDKRSFLLDLLSATGKDSLTLVFVETKKGADALEDFLYREGYACTSIHGDR
SQRDREEALSQFRSGKCPILVATAVAARGLDISNVK--------------------------------------------
--------------------------------------------------------------------------------
---------------------------
>Seq00956 ATP-dependent RNA helicase belle OS=Danaus plexippusplexippus OX=278856 GN=KGM_203070 PE=3 SV=1
MSNVTNQNGTGLEQQLAGLDLQPQ------APKSTGRYIPPHLRRQLEAKGEDSKRSSLESRPSDTRDSRSSFGGNPRGG
YDRGGRRDDRDRDRDRDNDRGYDSRYPRRDRGRDSGYQNGDSERWTEGERWGGSGSGGTTGARSTLPSRDVRRDEDFNEP
PPPRNDRWKEPEPREDRQHSRWPSDDVRRTSNRRDENDWTIPLPRDERQELELFGTGNTGINFSKYEDIPVEASGDSVPE
FITSFEDVNLTEIMRTNIAFARYDKPTPVQKYAIPIVLGRRDVMACAQTGSGKTAAFLVPILNQMYEAGP------VKNA
GPYIKRKQYPLGLVLAPTRELATQIYDEARKFAYRSRVRPCVVYGGSSILDQFRELERGCHLLVATPGRLVDMLTRGRVA
LDHCRHLVLDEADRMLDMGFEPQIRKIVEGHNMPKTGERQTLMFSATFPKQIQVLAQDFLHNYVFLAVGRVGSTSENITQ
KVVWVEEQDKRSFLLDLLNASNLLQRNNEEDQLTLVFVETKKGADQLEDFLYADGYPVTSIHGDRTQREREDALRRFRTG
QTPILVATAVAARGLDIPHVRHVINFDLPSDVEEYVHRIGRTGRMGNLGVATSFFNDSNRGLARDLVELLVEAKQDVPNW
LTSAAVDGRAGGGGRRAGSRSGGGRFGGSGFGARDFRTQSRQAPRS-----AGPSTIGSGGF----GYGGGAYGGNYGGS
YGGGGGGNSSGPDWWGD
>Seq00957 ATP-dependent RNA Helicase Pl10 OS=Daphnia magnaOX=35525 GN=APZ42_016485 PE=3 SV=1
MSSVQIQNGTGLEQQFAGLDL-----KQGGQFIAPGGSRYVPPHLRSSRGP-GSEEKPFSVPQERADIPNERDFNKEAGR
GYTQATNSYRGPSS---QRGVPSAGGGYPR-RGGYNGGAGGTYTARPPQRWEGEYENGGGGWNGGPQPPQWNADAPPPVI
QNERWQEPPPPAGQWVANDRWKEPQRRSATTDSRGGGYGNPRWKESSESDWTTLTAKDDRVELEMFGTGNSGINFDKYED
IPVEATGNDVPSHINSFEDVKLTEIIRSNIALTRYDKPTPVQKYAIPIILARRDVMACAQTGSGKTAAFLVPILNQLFER
GPVVSSAAGQRS--YARRKQYPLALVLAPTRELATQIYDEAKKFAYRSRVRPCVVYGGADVRQQMQDLERGCHLLVATPG
RLVDMLERGKIGLEHCNFLVLDEADRMLDMGFEPQIRRIVEQDTMPKTGERQTLMFSATFPKEIQMLARDFLENYIFLAV
GRVGSTSENITQKIVWVEEHDKRSFLLDLLNASGLNKFNGQVEGETTEHEQLTLVFVETKRGADALEEFLYRDGYPVTSI
HGDRSQREREDALKRFRSGKTPILVATAVAARGLDIPHVKHVINFDLPSDVEEYVHRIGRTGRMGNLGVATSFFNEKNRN
LIRDLVELIIETKQELPSWLEGMAMDIKHQTGGVSRRGGGGRGGGRFSGGFGSRDYRTSQPSTGGSTRPGGSVGGPRTSG
GGSYPNYSAPPPNHVVRMAPMPSMPIFTGGYGG-YAPSGYGYAPPHAHHAAPDWWG-
>Seq00964 Uncharacterized protein OS=Leptidea sinapisOX=189913 GN=LSINAPIS_LOCUS1422 PE=3 SV=1
MSNVTNQNGTGLEQQLAGLDLQPQ------ATKSAGRYIPPHLRRQLEAKSTEGEGSKRES-LDSSEGRDSHSSFGGNSR
TFDRGGRRDDRDRDFDRGYDQRFPRRDRGSDSSRQNGDTDRWESDRWGDRG-RGGTARESRESRDIRRDDDYQEPPAPRN
DRWKEPEPRAEERSNSRWPSDDVRRTSSRRDENDWTVPLPRDERQELELFGTGNTGINFSKYEDIPVEASGENVPDFITS
FEDVNLTEIMRTNISSARYDKPTPVQKYAIPIVLGRRDVMACAQTGSGKTAAFLVPILNQMYEAGPVKM-------GSYN
RRKQYPLALVLAPTRELATQIYDEARKFAYRSRVRPCVVYGGSPILDQLRELERGCHLLVATPGRLGDMLSRGRVALDHC
RHLVLDEADRMLDMGFEPQIRKIVDCHSMPKTGERQTLMFSATFPKQIQVLAQDFLYNYVFLAVGRVGSTSENITQKVVW
VEEQDKRSFLLDLLNASNLLQRAPSEDDQLTLVFVETKKGADQLEDFLAGDGYPVTSIHGDRTQREREDALRRFRTGKTP
ILVATAVAARGLDIPHVRHVINFDLPSDVEEYVHRIGRTGRMGNLGVATSFFNDSNRGLARDLVELLVEAKQDVPNWLTS
TAADGRSGGGGRRTGGSRSGGNRFGSSGSGFGARDFRTQSRQPRSAGPSAMGNGFGYGGGG-------GGGSYGGSYGG-
SYGG--NSGGPDWW--
>Seq00966 Uncharacterized protein OS=Hucho hucho OX=62062PE=3 SV=1
--------------------------------------------------------------------------------
--------------------------------------------------------------------------------
--------------------------MGEIIMSNIALTRYTRPTPVQKYAIPIIKNKRDLMACAQTGSGKTAAFLLPVLS
QIYTEGPGEALAAQKSGGQDNGKYGRRKQFPLALVLAPTRELALQIYEEARKFAYRSRVRPCVVYGGADIGQQIRDLERG
CHLLVATPGRLVDMMERGKIGLDYCNYLVLDEADRMLDMGFEPQIRRIVEQDTMPPKGIRQTMMFSATFPKEIQILARDF
LEEYIFLAVGRVGSTSENITQKVVWVEDGDKRSFLLDLLNATGKNSLTLVFVETKKGADALEDFLYREGYACTSIHGDRS
QRDREEALHQFRSGRCPILVATAVAARGLDISNVKHVINFDLPSDIEEYVHRIGRTGRVGNLGLATSFFNDKNGNITKDL
LDILVEAKQEVPSWLESLAYEHQHKSNTRG--------------------------------------------------
--------------------------
>Seq00967 Uncharacterized protein OS=Atta cephalotes OX=12957GN=105624848 PE=3 SV=1
----------------AGLDLQGSRQPSGG------RYVPPHLRHKAASNPPSDLNYSSNSRPFGDRDRGGDRDRDRERD
RDRDRGRGGYRDSRSPRDVDFANFGSFGGRNRRSQENGRDYRYSNSERDRPISGNDRWQEPIRNDRWQDNRNDRMGGGRW
GDDRGGRGGRGEVDWTIPTARDERLELELFGSGNTGINFSKYEDIPVEATGENIPPHITSFDEVKLTEIIKNSIALAGYD
KPTPVQKYAIPIIIERRDVMACAQTGSGKTAAFLVPILNQIYESGPRPPPPQANSSGR---RKQYPLGLVLAPTRELATQ
IYDEARKFAYRSRMRPAVVYGGSNIVDQMRELDRGCHLLVATPGRLVDMLGRGKIGLHNCRFLVLDEADRMLDMGFEPQI
RRIVQEDNMPPTGERQTLMFSATFPKEIQMLARDFLSNYIFLAVGRVGSTSENITQKIVWVEEHDKRSYLLDLLQASNFS
DPTAESLTLVFVETKKGADMLEEYLASMGYPVTSIHGDRTQREREEALRRFRAGKAPILVATAVAARGLDIPHVKHVINF
DLPGDVEEYVHRIGRTGRMGNLGLATSFFNHKNHNLVRDLVSLLIEANQELPPWLDDMYTEARYSGGGSRRPGGSGGGGG
GGGGGGTKGRFSGGGFGARDYRQQPSSGSGRSN------GPSRPGGYGGGYS------SYGGNYNNSSYNNSTNNGNSGP
DWWG-
>Seq00969 Pl10 (Fragment) OS=Nothobranchius rachovii OX=451742GN=PL10 PE=3 SV=1
--------------------------------------------------------------------------------
--------------------------------------------------------------------------------
------------------------------------------------------KSKRDLMACAQTGSGKTAAFLLPILS
QIYTDGPGDALNATKASGQDNGKYGRRKQYPIALVLAPTRELALQIHDEARKFSYRSRVRPCVVYGGADIGQQIRDLERG
CHLLVATPGRLVDMMERGKIGLDHCNYLVLDEADRMLDMGFEPQIRRIVEQDTMPHKGIRQTLMFSATFPKEIQILARDF
LEDYIFLAVGRVGSTSENITQKVVWVEESDKRSFLLDLLSATGKDSLTLVFVETKKGADALEDFLYREGYACTSIHGDRS
QRDREEALSQFRSGKCPILVATAVAARGLDISNVKHVINFDLPSDIEEYVHRIGRTGRVGNLGLATSFFNDKNGNITKDL
LDILVEAKQEVPSWLESLAYEHQHKSNNRGRSK--RFSGGFGARDYRQTAAGGNSGGFGGRGGRSQA---GHGGNRGFGG
GGF-----------------------
>Seq00970 Putative ATP-dependent RNA helicase Pl10 (Fragment)OS=Trachymyrmex zeteki OX=64791 GN=ALC60_05500 PE=3SV=1
--------------QLAGLDLQGSRQPSGG------RYVPPHLRHKAASNPPSDLNYSSNSRPFGDRDRGGDRDRDRERE
RDRDRGRGGGYRDSRSPRDVDFANFGSFGGRNRRSQENGRDYRYSTSERDRPISGNDRWQEPIRNDRWQDNRNDRMGGGR
WGDDRGSRGGRGEVDWTIPTARDERLELELFGSGNTGINFSKYEDIPVEATGENIPPHITSFDEVKLTEIIKNSIALAGY
DKPTPVQKYAIPIIIERRDVMACAQTGSGKTAAFLVPILNQIYESGPRPPPPQANSSGR---RKQYPLGLVLAPTRELAT
QIYDEARKFAYRSRMRPAVVYGGSNIVDQMRELDRGCHLLVATPGRLVDMLGRGKIGLHNCRFLVLDEADRMLDMGFEPQ
IRRIVQEDNMPPTGERQTLMFSATFPKEIQMLARDFLSNYIFLAVGRVGSTSENITQKIVWVEEHDKRSYLLDLLQASNF
SDPTAESLTLVFVETKKGADMLEEYLASMGYPVTSIHGDRTQREREEALRRFRAGKAPILVATAVAARGLDIPHVKHVIN
FDLPGDVEEYVHRIGRTGRMGNLGLATSFFNHKNHNLVRDLVSLLIEANQELPPWLDDMYTEARYSGGGSRRPGGGGGGG
GGGGGGGGGGGGGTKGRFSGGGFGARDYRQQPSSGSGRSN------GPSRPGGYGGGYS------SYGGNYNNSSYNNST
NNGNSGPDWWG-
>Seq00971 Putative dead-box protein abstrakt (Fragment) OS=Ixodesricinus OX=34613 PE=2 SV=1
------------------------------------------------------------------------GSRDDQRG
--------GGGGGGNWDRRNGGRRNYDG--------------------------DEDWTRPLPRDDRIERELFSQGHTGI
NFEKYEDIPVEATGEDAAKHINSFDECSLTEIIRVNIELAHYTGPTPVQKHAIPIILAKRDLMACAQTGSGKTAAFLVPI
LNQVFEDGPPK--NVPQQPHRYSSRPKQYPLALILSPTRELACQIYEEACKFAYRSRVRPCVVYGGADPMQQMKDLDRGC
HLLVATPGRLVDMMERGKVSLELVRYLVLDEADRMLDMGFEPQIRRIVLEDNMPPVGQRQTLMFSATFPKKVQELARKFL
DNYIFLAVGRVGSTSENITQKVVWVEEHDKRSFLLDLLNAAGLRTGNQAALSDSLTLTFVETKKGADSLEHFLMKEGYPV
TSIHGDRSQREREDALWSFRKGHTPILVATAVAARGLDIPNVKHVINFDLPSDIEEYVHRIGRTGRVGNLGLATSFFNEK
NRNMALDLVELITETKQELPDWLAALAKE--VQGEQRATNQRRFGSGGRSTRYGAGGFGSRDYRQYGGRERTAGPPSAGG
GRSTGGAPGGYGGAPQYGGYGNNSFGGSYRPSSYGGNYNSSN-DWWGN
>Seq00972 ATP-dependent RNA helicase DDX3X OS=Hydra vulgarisOX=6087 GN=DDX3X PE=2 SV=1
MSHVVQNDVHGLGQRVAGLDLNKQSNQQGS------RYIPPHLRGQQQVGPAGPQKNIIPQYFENPSRGGYQQNFNRGGG
GGYNSQYQHQNYNGYSK-----NTSYNGNQSNRGEQFLWNSERG--SRWETNDALSNADWSKLLPRNERLEMELFTSAQS
GINFDKYEDIPVEATGSNTPKSIETFDEANLGEIILTNISLAHYTKPTPVQKNSIPIIKAKRDLMACAQTGSGKTAAFLV
PILSRIFEEGPFENPSNVRQGGK---KKQYPIALVLAPTRELASQIYDESRKFVYRSCIRPCVVYGGADVSTQMRDIDRG
CHLLVATPGRLVDMIQRGKVGLECIKFLVLDEADRMLDMGFEPQIREIVEKCDMPRTGERQTLMFSATFPKEIQMLARDF
LDNYIFLAVGRVGSTSENITQKVVWVEEHDKREFLLDLLNASGPDSLTLVFVETKRGADALEQFLFRCPENYHATSIHGD
RHQKEREQALASFRVGTTPILVATAVAARGLDIPNVKHVINFDMPSDIEEYVHRIGRTGRVGHTGLATSFFNDKNRNVAR
DLMDILAEAKQEIPSWLESMGYQAQQHQAAKKAQKTNRYGGGGGGFGGRDYRQFSG---------NRGGAVGGGSNYYQA
PQHVGNPYQPSYQPTYNHQPAYQQNNYRGTGGRAHSNNSDDWW--
>Seq00974 Uncharacterized protein (Fragment) OS=Homo sapiensOX=9606 PE=2 SV=1
--------------------------------------------------------------------------------
--------------------------------------------------------------------------------
--------------------------------------------------------------------------------
-------------------------------------------EEARKFSYRSRVRPCVVYGGADIGQQIRDLERGCHLL
VATPGRLADMMERGKIGLDFCKYLVLDEADRMLDMGFEPQIRRIVEQDTMPPKGVRHTMMFSATFPKEIQMLARDFLDEY
IFLAVGRVGSTSENITQKVVWVEESDKRSFLLDLLNATGKDSLTLVFVETKKGADSLEDFLYHEGYACTSIHGDRSQRDR
EEALHQFRSGKSPILVATAVAARGLDISNVKHVINFDLPSDIEEYVHRIGRTGRVGNLGLATSFFNERNINITKDLLDLL
VEAKQEVPSWLENMAYEHHYKGSSRGRSKSSRFSGGFGARDYRQSSGASSSSFSSSRASSSRSGGGGHGSSRGFGGGGYG
GFYNS-----------------
>Seq00975 ATP-dependent RNA helicase DDX3Y-like proteinOS=Leptotrombidium deliense OX=299467 GN=B4U80_06358 PE=3SV=1
---------------FAALDLN---------TGHSGKYIPPHLRNRPQTQ----QQPNQYKANNAHDVREPYRGRNSGSR
N----FEQRGNFSGG-YADRG-----GFGSANSQRSGRKPNSDNAYGRGGNSYSRGKEFERESNWRDGRQDLEGEYRGYR
NNGGRYDDGDWTQPLAKNDALERSLFGSGHTGINFDKYEDIPVEATGLQCPQHIECFDEVELTEIIRNNIELARYTRPTP
VQKYAIPIVSFKRDLMACAQTGSGKTAAFLVPILNQIFENGPPKNMPPVRPGGRI---KQYPLALVLAPTRELAVQIYEE
ACKFAYRSRVRPCVVYGGADPVQQMKDLDKGCHLLVATPGRLLDMTDRGKIGLEMVKFLVLDEADRMLDMGFEPQISRIV
MENNMPPVGDRQTLMFSATFPKKVQELARRFLDNYIFLAVGRVGSTSENITQKIVWVDEIDKRSFLLDLLNGAELKGGVA
AADSLTLVFVETKKGADALETFLYREGYPVTSIHGDRSQREREDALQSFRSGVTPILVATAVAARGLDIPNVKHVINFDL
PTDIEEYVHRIGRTGRVGNLGLATSFYNEKNRNMAVDLLELVSETNQDVPEWLSNIAKEVQNEQRSANQRKFGSSGRKYG
SGGFGSRDYRQFDRGNQRSSNTANNGRVPNGHSYGANNFSYNSQPSTAYVGYRS---YGGNYNT-GPDWFGS
>Seq00976 ATP-dependent RNA helicase DDX3X-like (Fragment)OS=Hirondellea gigas OX=1518452 PE=2 SV=1
----------------------------------------------------------GGSYGGDRGGFGGGDRWSNNRG
GGG---DRGGGGGDRGRGGGAPRYDGPPRNNRWQDDGGDRRGGDMGGRWNDRNSSQTNNTVPGHSEDWLTPLPRSELTES
ELFHSCNSGINFDKYDDIPVEATGNDVPEPISSFNDCKLTEIIKNNIALTKYDRPTPVQKYAIPFILAKRDLMACAQTGS
GKTAAFLVPILNQIYEGGP---LQNVPRSG--GRSKQYPLALVLAPTRELATQIYDEARKFAYRSRVRPFVVYGGADVGS
QMRDLGRGCHLLVATPGRLSDMIDRGKIGLDYCKYLILDEADRMLDMGFEPQIRRIVQDEKMPTTGVRQTLMFSATFPKE
IQRLAQDFLENYIFLAVGRVGSTSENITQRVVYVPEEDKRSFLLDILAAGTGDGETTIKEESLTLVFVETKKGADSLEDF
LFRNNYPVTSIHGDRSQKEREEALRVFRNGQCPVLVATAVAARGLDIPHVKHVINFDLPSDIEEYVHRIGRTGRMGNLGL
ATSFFNDKNRNMVRDLVELLQEAKQEVPKWLETMTVDNRWSNTSNRRGGGKRMGGGFGSRDYRQGR-TDKSSMGGGRGGA
PPYGGYGGHFNQYGSGSYVGGGFGGNPGGGGYNSTGY-NNAGSAGTDWF--
>Seq00978 Uncharacterized protein OS=Amphimedon queenslandicaOX=400682 PE=3 SV=1
------------DRQYSGSNRDTPSDKPSGGGGG--GGYDETDSAPQSVKVSDDKKNDKFHDGDQYDSHRDTGGRWAQLD
YDRRYS-GPRYDDRRSSGRYVER----RGSLPVRGFYDRDSTTWGQYSSGYG---HGPPSQW----DRDEWKRPLPSNPR
LENELFGGANTGINFDKYEEVKVEATGQDCPKNIENFSDMNFSPIIQENIKLAQYSKPTPVQKHSIPMIMNRRDLMSCAQ
TGSGKTAAFLLPILSLLFEDGPPPP----PPDPRYASGRRKQYPLSLILAPTRELASQIYDEARKFSYRSRVRPCVVYGG
ADIGGQIRDLEKGCLLLVATPGRLVDMLERGRVGLELCRFLVLDEADRMLDMGFEPQIRRIVEQDRMPPCGERQTLMFSA
TFPKEMQVLARDFLDNYIFLAVGRVGSTSENITQKIVWVDECDKRSFLLDILDASADSGALILVFVETKKSCDALDDYLY
NQGYRCTCIHGDRSQVQREDALRSFKCAETPILVATAVAARGLDIPNVKHVVNFDLPNDIEEYVHRIGRTGRVGNLGLAT
SFCNDRNRNICSDLLDLLIEARQEVPSWLESMAYE--IKAQSKMKQQARRWGGGGGFGGRDYRRS------------YSQ
PYTGG---------GGGGYGYHHHGHGGGGGGSS---DWW--
>Seq00979 Uncharacterized protein OS=Tigriopus californicusOX=6832 GN=TCAL_04362 PE=3 SV=1
----------------------SSDNPTAHSGESGGGGNSGRGAQQSNTPKSRYVPPHLRGRGGGAPAGGGPDSDGDFGR
NGGDRGSRGGGRWNDDRGGRGGGGGGGGGYSDRGFNNRWSTTSEFGRGGRGGPGGGGGGGSWGGSGGGGGGRWNDDRGGD
RY---GSRG--GGGGRYDNRGGSNGGGGGQSEDWLSPLPRNERLELELFGGGHGPSGINFDRYEDIPVDASGNDAPPGIE
DFSQVELTPIIAANIESAHYTKPTPVQKHAIPVILNERDLMACAQTGSGKTAAFLIPILHRLLVCGP--VTGAQSFGGYS
SRRKQFPLALVLAPTRELATQIFDEARKFSYRSRARPCVVYGGANVADQMRDLDRGCHLLVATPGRLVDMLDRGKISLEY
CKFLVLDEADRMLDMGFEPQIRRIVEENNMPPTGDRQTLMFSATFPKEIQMLARDFLHDYIFLTIGRVGSTSENITQKIV
WVEESDKKSFLLDLLDAAGLNNSEAAPEDASLTLVFVETKKGADYLDDYLYKVGFPVTSIHGDRTQKEREEALRCFKSGR
SPILVATAVAARGLDIPNVKHVINFDLPSDVEEYVHRIGRTGRMGNLGLATSFFNDKNRNLVKELVDLIVESNQDLPNWL
EALAMENRSSWGGGGNRRGRGGRNNFSSRDYRMD--------SRSGGGGGGGGGGGGGRPNRGGGGGFGGGSRGWQGPPG
ASNDYGGNYGSGGGGGGNHIDWW--
>Seq00980 ATP-dependent RNA helicase bel OS=Bactroceralatifrons OX=174628 GN=bel_4 PE=3 SV=1
MSNAINQNGTGLEQQVAGLDLNGGKANNSSPITTKSSSNSGIYIPPHLREGGEGGIIAPNANSDNREEGAPSTKYEVREQ
RGGGEYRRGVGGRGYNNSGGGYGARRGGNRYEDNNSGVDGDGESRQQRGGDDWNRGGRGQQNTRTFDRRENGGYRGGRGQ
GGAGGGSNSNRNSEAFDDQTQPQQPRNDRWQEPERRPEDAGQQRNDRGGSGGGERNYGGRWKEDRRADIDYTKLGPRDER
VEQELFGVGNTGINFDKYEDIPVEATGQNVPSNITSFDDVQLTEIIRNNVMLARYDKPTPVQKYAIPIIINGRDLMACAQ
TGSGKTAAFLLPILNQMYEHG---ITPPPQNNRQYSRRKQYPLGLVLAPTRELATQIFEEAKKFAYRSRMRPAVLYGGNN
TSEQMRELDRGCHLIVATPGRLEDMITRGKVGLDNIRFLVLDEADRMLDMGFEPQIRRIVEQLNMPPTGQRQTLMFSATF
PKQIQELASDFLSNYIFLAVGRVGSTSENITQTILWVYEQDKRSYLLDLLSSIREGVEYSKDSLTLIFVETKKGADALEE
FLYQCNHPVTSIHGDRTQKEREEALRCFRSGDCPILVATAVAARGLDIPHVKHVINFDLPSDVEEYVHRIGRTGRMGNLG
VATSFFNEKNRNICGDLLELLIETKQEIPVFLEDMSSSDRSHGGNRRRGGGGGGGRYGGGFGSRDYRQTSGGGGGGPRSG
GGGGSRSGGGGGGSYRSNGGSSGGGYYGNSGGGGGGGSYGGSYSSSHANSNSGGPDWWGS
>Seq00981 Uncharacterized protein OS=Amphiprion ocellarisOX=80972 PE=3 SV=1
MSHVAVENAHGLEQQLAVLDLSAADGQGGGTNRRYIPPHLRNKDVSKNVGNAFAAGRQGGYTIAPATNYGWDGGRNNFVN
GYHDNRMTGNTFNRG---PPRMERGRGGVGGGGYRGNRGGSFNPINPAQPMSFDAGGWNTAKD--AYSSFGN---NRGKS
AFFNDRGNANRGRFE---------------HGGFGGGGGGGNSRWVEESRDDGDWSKPTPRNERLEHELFSGSNTGINFE
KYDDIPVEATGQNCPHHIESFQDVDMGEIVMGNIALSRYTRPTPVQKYAIPIVKSKRDLMACAQTGSGKTAAFLLPILSQ
IYADGPGEALNAAKASGQENGKFGRRKQYPISLVLAPTRELALQIYDEARKFSYRSRVRPCVVYGGADIGQQIRDLERGC
HLLVATPGRLVDMMERGKIGLDYCNYLVLDEADRMLDMGFEPQIRRIVEQDTMPHKGIRQTMMFSATFPKEIQILARDFL
EEYIFLAVGRVGSTSENITQKVVWVEESDKRSFLLDLLSATVIPSEVQDSTGDNIEKPGKDSLTLVFVETKKGADALEDF
LYREGYACTSIHGDRSQRDREEALNQFRSGKCPILVATAVST---------HKILVDAPKTL---FHESGKT--------
--------------------------------------------------------------------------------
------------------------------------------
>Seq00982 ATP-dependent RNA helicase bel isoform X3 OS=Drosophilaficusphila OX=30025 GN=LOC108099456 PE=3 SV=1
MSNAINQNGTGLEQQVAGLDLNGGSADYSGPITSKTSTNSVTGGVYVPPHLRGGGGNNNAADADSQGQGQGQGGQGFDSR
SGNSRQDSRDPQQSRGEYRRGGGGSRGFNRQSGDYGSFGSGGGGGGGRRGGGGEFDSRRGGDWNRSGGGGGGRNFGRGPS
YRGGGGGSGSALNEQTGEDGQAQQQQQPRNDRWQEPERQPGFDGGEGGPPGGGNRSYNNRGERGGGGYNSRWKEGGGGNI
DYTKLGPRDERLEVELFGVGNTGINFDKYEDIPVEATGQNVPPNITSFDDVQLTEIIRNNVALARYDKPTPVQKHAIPII
INGRDLMACAQTGSGKTAAFLVPILNQMYEHG---YVAPPQSNRQYSRRKQYPLGLVLAPTRELATQIFEEAKKFAYRSR
MRPAVLYGGNNTIEQMRELDRGCHLIVATPGRLEDMISRGKVGLENIRFLVLDEADRMLDMGFEPQIRRIVEQLNMPPTG
ERQTLMFSATFPKQIQELASDFLSNYIFLAVGRVGSTSENITQTILWVYEPDKRSYLLDLLSSIRDGPEYSKDSLTLIFV
ETKKGADSLEEFLYQCNHPVTSIHGDRTQKEREEALRCFRSGDCPILVATAVAARGLDIPHVKHVINFDLPSDVEEYVHR
IGRTGRMGNLGVATSFFNEKNRNICSDLLELLIETKQEIPSWMEDISSDRGHGGAKRTGRGGGGRYGGGFGSRDYRQSSG
GGGGGGGGGRSGAPPRSGGSGGGGGNYRSNGNSYGKFGGNSGGGGYYGGGAGGGSYGGSYGGSAAHSSNGPDWWG-
>Seq00984 Putative ATP-dependent RNA helicase Pl10 OS=Papilioxuthus OX=66420 GN=RR46_10645 PE=3 SV=1
MSNVTNQNGTGLEQQLAGLDLQPQASKGAG------RYIPPHLRRQLQQANTPQVEEPKRQSLDARPNESRDIRTSFSGN
SRTYERGGRRDDRDRERDTRDYDRGYDSRYPRRERGRDASYQNGEAEPERWGGERGAERGERGGRGREDAEPPPPPRNDR
WKEPEPRQDDRAPSRSHGWGSDDVRRNRRDENDWTIPLPRDERQELELFGTGNTGINFSKYEDIPVEASGDRVPDFITSF
EDVNLTEIMRSNIMLARYDKPTPVQKYAIPIVLGHRDVMACAQTGSGKTAAFLVPILNQIYEAGP-------VKQGSYNR
RKQYPLGLVLAPTRELATQIYDEARKFAYRSRVRPCVVYGGSPVPDQLRELERGCHLLVATPGRLVDMLARGRVALDHCR
HLVLDEADRMLDMGFEPQIRKIVECHTMPKTGERQTLMFSATFPKQIQVLAQDFLHNYVFLAVGRVGSTSENITQKVVWV
EESHKRSFLLDLLNASNLLQRSRPEEDQLTLVFVETKKGADQLEEYLDGEGYPVTSIHGDRTQREREEALRRFRSGQTPI
LVATAVAARGLDIPHVRHVINFDLPSDVEEYVHRIGRTGRMGNLGVATSFFNDSNRGLARDLVELLVEAKQDVPNWLTST
AADGRLGGGGRRTGSRSGGGRFGGGSSFGARDFRTQPRQPPRSAGPSAMGSGFGYGGG-----SYGGGNYGGSYG----G
GGGNSGGTDWW--
>Seq00985 Uncharacterized protein OS=Oncorhynchus mykissOX=8022 GN=GSONMT00016755001 PE=3 SV=1
--------------------------------------------------------------------------------
--------------------------------------------------------------------------------
--------------------------------------------------------------CGLSGSGKTAAFLLPVLS
QIYTEGPGEALAAQKSGGQDNGKYGRRKQYPLALVLAPTRELALQIYEEARKFAYRSRVRPCVVYGGADIGQQIRDLERG
CHLLVATPGRLVDMMERGKIGLDYCNYLVLDEADRMLDMGFEPQIRRIVEQDTMPPKGIRQTMMFSATFPKEIQ------
--EYIFLAVGRVGSTSENITQKVVWVEDGDKRSFLLDLLNATVIPSEVQDNAGENIEKPGKNSLTLVFVETKKGADALED
FLYREGYACTSIHGDRSQRDREEALHQFRSGRCPILVATAVAARGLDISNVKHVINFDLPSDIEEYVHRIGRTGRVGNLG
LATSFFNDKNGNITKDLLDILVEAKQEVPSWLESLAYEHQHKSNTRGRSK--RFTSGGFGARDYRQTSGGGSTGGFGGRG
GRQ---PGGHGGNRGFGGGGGFGGNFYTSDGYGGNYSHQGGVDWWGN
>Seq00986 Uncharacterized protein OS=Ooceraea biroi OX=2015173GN=DMN91_012786 PE=4 SV=1
MSNAPNQNGSGLEQQLAGLDLQGSRQPSGG------RYVPPHLRHKAASNPPLDLNYSSNSRPPFGDRDRGGDRDRDHER
DRDRGRGGYRDSRSPRDIDFGNFGSFGGRNRRNQENGRDFRYLNSERDRPISGNDRWQEPSRNDRWQDNRNDRMGGGGRW
DDRGGRGGGRGEVDWTIPTARDERLEMELFGTGNTGINFSKYEDIPVEATGENIPPHITSFDEVKLTEIIKNSITLAGYD
KPTPVQKYAIPIIIGRRDVMACAQTGSGKTAAFLVPILNQIYESGPRPPPPQANSSGR---RKQYPLGLVLAPTRELATQ
IYDEARKFAYRSRMRPAVVYGGSNIVDQMRELDRGCHLLVATPGRLVDMLGRGKIGLHNCRYLVLDEADRMLDMGFEPQI
RRIVQEDNMPPTGERQTLMFSATFPKEIQMLARDFLSNYIFLAVGRVGSTSENITQKIVWVEEHDKRSYLLDLLQASNFS
DPTAESLTLVFVETKKGADMLEEYLATMGYPVTSIHGDRTQREREEALRRFRAGKAPILVATAVAARGLDIPHVKHVINF
DLPGDVEEYVHRIGRTGRMGNLGLATSFFNHKNHNLVRDLVSLLIEANQELPPWLDDMYTEARYSGGASRRPGGGGGGGG
GGGGGGGGGTKGRFTGGGFGARDYRQQPS---------------SGSRNNGPSR---PGGYGGGYSSYGVVGS-------
----
>Seq00987 ATP-dependent RNA helicase belle (Fragment)OS=Asbolus verrucosus OX=1661398 GN=BDFB_011350 PE=3 SV=1
--------------------------------------------------------------------------------
--------GSGGGSRYQDRERDLPRNDRWQEPEKPREGGGRWNENRSEGGGGGGGGGGGGGRWNDNRDRRSENDWTVPMP
RDERVENELFGTGNTGINFSKYEDIPVEATGDKVPRHITSFEEVQLTEIIRNNINLARYDTPTPVQKYAIPIIVSKRDVM
ACAQTGSGKTAAFLVPILNQMYEHGPPNI-----SHGR-SRRKQYPLGLVLAPTRELATQIYDESKKFAYRSRVRPCVVY
GGAHIGDQMRDLDRGCHLLVATPGRLLDMIDRGRIGLDYCRYLVLDEADRMLDMGFELQIRRIVEKETMPKTGERQTLMF
SATFPSPIQMLARDFLDNYIFLAVGRVGSTSENITQKVVWVEEHDKRSFLLDLLNAADLTQPSAESLTLVFVETKKGADS
LEEFLHMEGYPVTSIHGDRSQREREDALRQFRSGNTPILVATAVAARGLDIPHVKHVINFDLPSDIEEYVHRIGRTGRMG
NLGLATSFFNDRNRNLASGMLDLLIEAKQEYPSWLEGVAADGRMPSSGRRGGKSRYGSGGSSFGGRDYRQQSG------G
MSRNQRSGGGGGGYGNN-GFG---------------------------
>Seq00988 ATP-dependent RNA helicase an3 (Fragment) OS=Daphniamagna OX=35525 PE=3 SV=1
--------------------------------------------------------------------------------
------------------------------------------GNPRW-KESSESDWTTLTAKDDRVELEMFGTGNSGINF
DKYEDIPVEATGNDVPSHINSFEDVKLTEIIRSNIALTRYDKPTPVQKYAIPIILARRDVMACAQTGSGKTAAFLVPILN
QLFERGPVVSSAAGQRS--YARRKQYPLALVLAPTRELATQIYDEAKKFAYRSRVRPCVVYGGADVRQQMQDLERGCHLL
VATPGRLVDMLERGKIGLEHCNFLVLDEADRMLDMGFEPQIRRIVEQDTMPKTGERQTLMFSATFPKEIQMLARDFLENY
IFLAVGRVGSTSENITQKIVWVEEHDKRSFLLDLLNASGLNKFNGQVEGETTEHEQLTLVFVETKRGADALEEFLYRDGY
PVTSIHGDRSQREREDALKRFRSGKTPILVATAVAARGLDIPHVKHVINFDLPSDVEEYVHRIGRTGRMGNLGVATSFFN
EKNRNLIRDLVELIIETKQELPSWLEGMAMDIKHQTGGVSRRGGGGRGGGRFSGGFGSRDYRTSQPSTGGSTRPGGSVGG
PRTSGGGSYPNYSAPPPNHVVRMAPMPSMPIFTGGYGG-YAPSGYGYAPPHAHHAAPDWWG-
>Seq00990 Uncharacterized protein OS=Hirundo rustica rusticaOX=333673 GN=DUI87_15679 PE=3 SV=1
--------------------------------------------------------------------------------
--------------------------------------------------------------------------------
--------------------------------------------------------------------------------
-----------------------------------------------EFAYRSRVRPCVVYGGADIGQQIRDLERGCHLL
VATPGRLVDMMERGKIGLDFCKYLVLDEADRMLDMGFEPQIRRIVEQDTMPPKGVRHTMMFSATFPKEIQMLARDFLDEY
IFLAVGRVGSTSENITQKVVWVEELDKRSFLLDLLNATGKDSLTLVFVETKKGADALEDFLYHEGYACTSIHGDRSQRDR
EEALHQFRSGKSPILVATAVAARGLDISNVKHVINFDLPSDIEEYVHRIGRTGRVGNLGLATSFFNERNINITKDLLDLL
VEAKQEVPSWLENMAYEQHHKGGGSRGRSKSSRFSGGFGARDYRTSSGFGSSSSSSSRSTSSRSGGSG---SRGFGGGGY
GGFYNSDGYGGNYNSQGVDWWGN
>Seq00991 ATP-dependent RNA helicase bel OS=Apis ceranacerana OX=94128 GN=APICC_00817 PE=3 SV=1
----------------SGGDHHFSSNSRPYSDRDRGRDRDRERERERDRDRG---RGGSGYRDTRSRDVDFGNFGNFGGR
TRRSANQENGRDYRYSNSDRERDRDRTVNSGNDRWQEPRNDRWPDNRNDHRMGGGRWKDDREGGRTNSEIDWTIPTSRDE
RLEVELFGTGNTGINFSKYEDIPVEATGDNIPPHITSFDEVKLTEIIKNSISLAGYDKPTPVQKYAIPIIIGRRDVMACA
QTGSGKTAAFLVPILNQIYESGP----RPPPINSS-GKRKHFPLGLVLAPTRELATQIYDEARKFAYRSRMRPAVVYGGS
NIVDQMRELDRGCHLLVATPGRLVDMLGRGKIGLHNCRYLVLDEADRMLDMGFEPQIRRIVQEDTMPPTGERQTLMFSAT
FPKEIQMLARDFLSNYIFLAVGRVGSTSENITQKIVWVEEHDKRSYLLDLLQASNFSDPSAESLTLVFVETKKGADMLEE
YLHQMGYPVTSIHGDRTQREREDALRRFRAGKAPILVATAVAARGLDIPHVKHVINFDLPGDVEEYVHRIGRTGRMGNLG
LATSFFNNKNINLVRDLVSLLVEANQELPPWLDDMFSEARYSGGGSRRAGSTKGRFSGGFGARDYRQQPSSGSARNNGSS
NRPGSY---GGSYGN--------YGGNYNNSSYNNSANNVNSNDPDWW--
>Seq00993 Uncharacterized protein OS=Helobdella robusta OX=6412GN=20194743 PE=3 SV=1
-----------LEQQVAGLDLKSSENR--GRQEPGVKYVPPHLRNQTSSKQPLAESKPDSNSSDASNGPKGKDYSGDLNF
KRSNSHIEESDCNRRPGGYSSQNLNRGYRGGSYDGDGANNGNNYISRSTNNRDQGGGPNRRWNDRNDSRFLSYEENRGSR
GNYNSNRDDTSKSRWDTLTSESANDGGNRRWGGGGGAGGNRHGGGKWNRYDEDSNADWSKPLKRNEKIENELFGSCNTGI
NFDKYEDIPVEATGRDCPNPINSFSEIEMGEIIEYNISLCKYDRPTPVQKYSIPVVLNKRDLMACAQTGSGKTAAFLVPI
LSQIYSGGPPPP-RQQPQVGRFKNDRQFPIALVLAPTRELASQIYDEARKFAYRSHIRPCVVYGGADIGEQIRDLSRGCH
LLVATPGRLVDMMERGRIAVDNVRFLVLDEADRMLDMGFEPQIRRIVEKDSMPTTGERQTLMFSATFPKEIQMLAKDFLH
DYIFLAVGRVGSTSENITQKVVWVEEEEKRSSLLDLIASNGPDALTLVFVETKKGADALDYFLYKEGFPSTSIHGDRTQQ
EREDALRDFRDGRTPILVATAVAARGLDIPHVKHVINFDLPSDIEEYVHRIGRTGRVGNLGLATSFFNEKNKNILKDLLD
ILVEAHQEVPPWLESLAYESRYSSSGNRRPPNKKY---------------------------------------------
------------------------
>Seq00994 Pl10 (Fragment) OS=Nothobranchius rachovii OX=451742GN=PL10 PE=3 SV=1
--------------------------------------------------------------------------------
--------------------------------------------------------------------------------
------------------------------------------------------KSKRDLMACAQTGSGKTAAFLLPILS
QIYTDGPGDALNATKASGQDNGKYGRRKQYPIALVLAPTRELALQIHDEARKFSYRSRVRPCVVYGGADIGQQIRDLERG
CHLLVATPGRLVDMMERGKIGLDHCNYLVLDEADRMLDMGFEPQIRRIVEQDTMPHKGIRQTLMFSATFPKEIQILARDF
LEDYIFLAVGRVGSTSENITQKVVWVEESDKRSFLLDLLSATVIPSEVQDSTGDSIEKPGKDSLTLVFVETKKGADALED
FLYREGYACTSIHGDRSQRDREEALSQFRSGKCPILVATAVAARGLDISNVKHVINFDLPSDIEEYVHRIGRTGRVGNLG
LATSFFNDKNGNITKDLLDILVEAKQEVPSWLESLAYEHQHKSNNRGRSK--RFSGGFGARDYRQTAAGGNSGGFGGRGG
RSQA---GHGGNRGFGGGGF-----------------------
>Seq00995 ATP-dependent RNA helicase bel isoform X2 OS=Drosophilaficusphila OX=30025 GN=LOC108099456 PE=3 SV=1
MSNAINQNGTGLEQQVAGLDLNGGSADYSGPITSKTSTNSVTGGVYVPPHLRGGGGNNNAADADSQGQGQGQGGQGFDSR
SGNSRQDSRDPQQSRGEYRRGGGGSRGFNRQSGDYGSFGSGGGGGGGRRGGGRYEDNYNGGEFDSRRGGDWNRSGGGGGG
RNFGRGPSYRGGGGGSGSALNEQTGEDGQAQQQQQPRNDRWQEPERQPGFDGGEGGPPGGGNRSYNNRGERGGGGYNSRW
KEGGGGNIDYTKLGPRDERLEVELFGVGNTGINFDKYEDIPVEATGQNVPPNITSFDDVQLTEIIRNNVALARYDKPTPV
QKHAIPIIINGRDLMACAQTGSGKTAAFLVPILNQMYEHG---YVAPPQSNRQYSRRKQYPLGLVLAPTRELATQIFEEA
KKFAYRSRMRPAVLYGGNNTIEQMRELDRGCHLIVATPGRLEDMISRGKVGLENIRFLVLDEADRMLDMGFEPQIRRIVE
QLNMPPTGERQTLMFSATFPKQIQELASDFLSNYIFLAVGRVGSTSENITQTILWVYEPDKRSYLLDLLSSIRDGPEYSK
DSLTLIFVETKKGADSLEEFLYQCNHPVTSIHGDRTQKEREEALRCFRSGDCPILVATAVAARGLDIPHVKHVINFDLPS
DVEEYVHRIGRTGRMGNLGVATSFFNEKNRNICSDLLELLIETKQEIPSWMEDISSDRGHGGAKRTGRGGGGRYGGGFGS
RDYRQSSGGGGGGGGGGRSGAPPRSGGSGGGGGNYRSNGNSYGGNSGGGGYYGGGAGGGSYGGSYGGSAAHSSNGPDWWG
-
>Seq00996 ATP-dependent RNA helicase bel isoform X1 OS=Drosophilaficusphila OX=30025 GN=LOC108099456 PE=4 SV=1
MSNAINQNGTGLEQQVAGLDLNGGSADYSGPITSKTSTNSVTGGVYVPPHLRGGGGNNNAADADSQGQGQGQGGQGFDSR
SGNSRQDSRDPQQSRGEYRRGGGGSRGFNRQSGDYGSFGSGGGGGGGRRGGGRYEDNYNGGEFDSRRGGDWNRSGGGGGG
RNFGRGPSYRGGGGGSGSALNEQTGEDGQAQQQQQPRNDRWQEPERQPGFDGGEGGPPGGGNRSYNNRGERGGGGYNSRW
KEGGGGNIDYTKLGPRDERLEVELFGVGNTGINFDKYEDIPVEATGQNVPPNITSFDDVQLTEIIRNNVALARYDKPTPV
QKHAIPIIINGRDLMACAQTGSGKTAAFLVPILNQMYEHG---YVAPPQSNRQYSRRKQYPLGLVLAPTRELATQIFEEA
KKFAYRSRMRPAVLYGGNNTIEQMRELDRGCHLIVATPGRLEDMISRGKVGLENIRFLVLDEADRMLDMGFEPQIRRIVE
QLNMPPTGERQTLMFSATFPKQIQELASDFLSNYIFLAVGRVGSTSENITQTILWVYEPDKRSYLLDLLSSIRDGPEYSK
DSLTLIFVETKKGADSLEEFLYQCNHPVTSIHGDRTQKEREEALRCFRSGDCPILVATAVAARGLDIPHVKHVINFDLPS
DVEEYVHRIGRTGRMGNLGVATSFFNEKNRNICSDLLELLIETKQEIPSWMEDISSDRGHGGAKRTGRGGGGRYGGGFGS
RDYRQSSGGGGGGGGGGRSGAPPRSGGSGGGGGNYRSNGNSYGKFGGNSGGGGYYGGGAGGGSYGGSYGGSAAHSSNGPD
WWG-
>Seq00997 ATP-dependent RNA helicase bel OS=Bactroceradorsalis OX=27457 GN=DDX3 PE=3 SV=1
-----------------------SRQQRGGDDWNRGG------RGQQNTRTFDRRENGGYRGGRGQ---GGGGGGSNSNR
NSEAFDDQTQPQQPRNDRWQEPERRPEDVGQQRNDRGSSGGGERNYGGRWKEDRRADIDYTKLGPRDERVEQELFGVGNT
GINFDKYEDIPVEATGQNVPSNITSFDDVQLTEIIRNNVMLARYDKPTPVQKYAIPIIINGRDLMACAQTGSGKTAAFLL
PILNQMYEHG---ITPPPQNNRQYSRRKQYPLGLVLAPTRELATQIFEEAKKFAYRSRMRPAVLYGGNNTSEQMRELDRG
CHLIVATPGRLEDMITRGKVGLDNIRFLVLDEADRMLDMGFEPQIRRIVEQSNMPPTGQRQTLMFSATFPKQIQELASDF
LSNYIFLAVGRVGSTSENITQTILWVYEQDKRSYLLDLLSSIREGVEYSKDSLTLIFVETKKGADALEEFLYQCNHPVTS
IHGDRTQKEREEALRCFRSGDCPILVATAVAARGLDIPHVKHVINFDLPSDVEEYVHRIGRTGRMGNLGVATSFFNEKNR
NICGDLLELLIETKQEIPVFLEDMSSSDRSHGGNRRRGGGGGGGRYGGGFGSRDYRQTSGGGGGGPRSGGGGGSRSGGGG
GGSYRSNGGSSGGGYYGNSGGGGGGGGGSYGGSYSSSHANSNSGGPDWWGS
>Seq00998 ATP-dependent RNA helicase bel (Fragment) OS=Dufoureanovaeangliae OX=178035 GN=WN55_08831 PE=3 SV=1
----------------AGLDL------SGSRQASGGRYVPPHLRNKSGSNGPSGGDQ---HSSNSRSSYSERDRGGERDH
DRDRD---RDRGRVGPGYKEPRNSRDVDFGNFGNYGVRNRRSAGPENGRDYNRFSNSERDRDHERPISSGNDRWPEPRNN
RWQESKTDHRMGSSGGGGGGGGRWKDDRDGGRRGSEIDWTIPTSRDERLEVELFGTGNTGINFSKYEDIPVEATGDNIPP
HITSFDEVKLTEIIKNSISLAGYDKPTPVQKYAIPIIIGRRDVMACAQTGSGKTAAFLVPILNQIYEGGPCPPPPHVNSS
---GKRKQYPLGLVLAPTRELATQIYDEARKFAYRSRMRPAVVYGGSNIVDQMRELDRGCHLLVATPGRLVDMLGRGKIG
LHNCRFLVLDEADRMLDMGFEPQIRRIVQEDAMPPTGERQTLMFSATFPKEIQMLARDFLSNYIFLAVGRVGSTSENITQ
KIVWVEEHDKRSYLLDLLQASNFADPNAESLTLVFVETKKGADMLEEYLHQMGYPVTSIHGDRTQREREEALRRFRAGKA
PILVATAVAARGLDIPHVKHVINFDLPGDVEEYVHRIGRTGRMGNLGLATSFFNKKNHNLVRDLVSLLIEANQELPTWLD
DMFGDVARHSGGGSRRAGGSSTKGGGGGGGGGGGGGGGGGGRFS-GFGARDYRQQPSSGSARNNGSLNRPGSY---GGGY
--------GGYGGSYNNSSHNNSANNGSSNGTDWW--
>Seq00999 GG17436 OS=Drosophila erecta OX=7220 GN=DereGG17436PE=3 SV=1
MSNAINQNGTGLEQQVAGLDLNGGSADYSGPITSKTSTNSVTGGVYVPPHLRGGGGNNNAADAESQGQGQGQGFDSRSGN
PRQESRDPQQSRGGGGEYRRGGGGGGRGFNRQSGDYGYGSGGGGRRGGGGRYEDNYNGGEFDSRRGGDWNRSGGGGGGRG
FGRGPSYRGGGGGSGSNLNEQTAEDGQAQQQQPRNDRWQEPERSAGFDGSEGGPPGGGNRSFNNRGERGGGGYNSRWKEG
GSNVDYTKLGARDERLEVELFGVGNTGINFDKYEDIPVEATGQNVPPNITSFDDVQLTEIIRNNVALARYDKPTPVQKHA
IPIIINGRDLMACAQTGSGKTAAFLVPILNQMYELGHVPPPQSTR------QYSRRKQYPLGLVLAPTRELATQIFEEAK
KFAYRSRMRPAVLYGGNNTSEQMRELDRGCHLIVATPGRLEDMITRGKVGLDNIRFLVLDEADRMLDMGFEPQIRRIVEQ
LNMPPTGQRQTLMFSATFPKQIQELASDFLSNYIFLAVGRVGSTSENITQTILWVYEPDKRSYLLDLLSSIRDGPEYTKD
SLTLIFVETKKGADSLEEFLYQCNHPVTSIHGDRTQKEREEALRCFRSGDCPILVATAVAARGLDIPHVKHVINFDLPSD
VEEYVHRIGRTGRMGNLGVATSFFNEKNRNICSDLLELLIETKQEIPSFMEDMSSDRGHGGAKRAGRGGGGRYGGGFGSR
DYRQSSGGGGGGRSGPPPRSGGSGSGGGGGSYRSNGNSYGGNSGGGGYYGGGAGGGSYGGSYGGGSASHSSNGPDWW--
>Seq01000 PL10-related protein CnPL10 OS=Hydra vulgaris OX=6087GN=CnPL10 PE=2 SV=1
MSHVVQNDVHGLGQRLAGLDLNKQSNQQGS------RYIPPHLRGQQQV---------GPAGPQKNIIPQYFENPSRGGY
QQNFNRGGGGGYNSQYQHQNYNGYSKNASYNGNQSNRGEQFLWNSERG--SRWETNDALSNADWSKLLPRNERLEMELFT
SAQSGINFDKYEDIPVEATGSNTPKSIETFDEANLGEIILTNISLAHYTKPTPVQKNSIPIIKAKRDLMACAQTGSGKTA
AFLVPILSRIFEEGPFENPSNVRQGGK---KKQYPIALVLAPTRELASQIYDESRKFVYRSCIRPCVVYGGADVSTQMRD
IDRGCHLLVATPGRLVDMIQRGKVGLECIKFLVLDEADRMLDMGFEPQIREIVEKCDMPRTGERQTLMFSATFPKEIQML
ARDFLDNYIFLAVGRVGSTSENITQKVVWVEEHDKREFLLDLLNASGPDSLTLVFVETKRGADALEQFLFRCPENYHATS
IHGDRHQREREQALASFRVGTTPILVATAVAAKGLDIPNVKHVINFDMPSDIEEYVHRIGRTGRAGHTGLAISFFNDKNR
NVARDLMDILAEAKQEIPSWLESMGYQAQQHQAAKKAQKTNRYGGGGGGFGGRDYQ------------------------
-----------------------------------
```
