## Supplementary material for "Saturation genome editing of DDX3X clarifies pathogenicity of germline and somatic variation": Supp_File3

```
LOCUS       pmin-U6-ccdb-hPGK-puro        5275 bp    DNA     circular UNA 04-FEB-2020
DEFINITION  synthetic circular DNA.
ACCESSION   urn.local...w4-c3zh3b1
VERSION     urn.local...w4-c3zh3b1
KEYWORDS    .
SOURCE      
  ORGANISM  .
FEATURES             Location/Qualifiers
     source          1..5275
                     /mol_type="other DNA"
                     /organism="synthetic DNA construct"
                     /label="source"
     CDS             complement(96..401)
                     /codon_start=1
                     /gene="ccdB"
                     /note="Plasmids containing the ccdB gene cannot be
                     propagated in standard E. coli strains."
                     /product="CcdB, a bacterial toxin that poisons DNA gyrase"
                     /transl_table=1
                     /translation="MQFKVYTYKRESRYRLFVDVQSDIIDTPGRRMVIPLASARLLSD
                     KVSRELYPVVHIGDESWRMMTTDMASVPVSVIGEEVADLSHRENDIKNAINLMFWGI*
                     "
                     /label="ccdB"
     CDS             complement(743..1402)
                     /codon_start=1
                     /gene="cat"
                     /note="confers resistance to chloramphenicol"
                     /product="chloramphenicol acetyltransferase"
                     /transl_table=1
                     /translation="MEKKITGYTTVDISQWHRKEHFEAFQSVAQCTYNQTVQLDITAF
                     LKTVKKNKHKFYPAFIHILARLMNAHPEFRMAMKDGELVIWDSVHPCYTVFHEQTETF
                     SSLWSEYHDDFRQFLHIYSQDVACYGENLAYFPKGFIENMFFVSANPWVSFTSFDLNV
                     ANMDNFFAPVFTMGKYYTQGDKVLMPLAIQVHHAVCDGFHVGRMLNELQQYCDEWQGG
                     A*"
                     /label="CmR"
     promoter        complement(1403..1505)
                     /note="promoter of the E. coli cat gene encoding
                     chloramphenicol acetyltransferase"
                     /label="cat promoter"
     misc_RNA        1600..1675
                     /note="guide RNA scaffold for the Streptococcus pyogenes
                     CRISPR/Cas9 system"
                     /label="gRNA scaffold"
     promoter        1797..2296
                     /note="mouse phosphoglycerate kinase 1 promoter"
                     /label="PGK promoter"
     CDS             2336..2935
                     /codon_start=1
                     /gene="<html><body><i>pac</i> from <i>Streptomyces
                     alboniger</i></body></html>"
                     /note="<html><body>confers resistance to
                     puromycin</body></html>"
                     /product="<html><body>puromycin
                     <i>N</i>-acetyltransferase</body></html>"
                     /transl_table=1
                     /translation="MTEYKPTVRLATRDDVPRAVRTLAAAFADYPATRHTVDPDRHIE
                     RVTELQELFLTRVGLDIGKVWVADDGAAVAVWTTPESVEAGAVFAEIGPRMAELSGSR
                     LAAQQQMEGLLAPHRPKEPAWFLATVGVSPDHQGKGLGSAVVLPGVEAAERAGVPAFL
                     ETSAPRNLPFYERLGFTVTADVEVPEGPRTWCMTRKPGA*"
                     /label="PuroR"
     polyA_signal    2969..3176
                     /note="bovine growth hormone polyadenylation signal"
                     /label="bGH poly(A) signal"
     misc_feature    3177..5007
                     /Color="#00ffff"
                     /created_by="aw28"
                     /label="functional_backbone_region"
     misc_feature    complement(3177..3202)
                     /Color="#ff0000"
                     /created_by="aw28"
                     /label="R_GIBSON"
     misc_feature    3177..3194
                     /Color="#00ff00"
                     /created_by="aw28"
                     /label="BB_F"
     promoter        3214..3318
                     /gene="bla"
                     /label="AmpR promoter"
     CDS             3319..4179
                     /codon_start=1
                     /gene="bla"
                     /note="confers resistance to ampicillin, carbenicillin,
                     and related antibiotics"
                     /product="beta-lactamase"
                     /transl_table=1
                     /translation="MSIQHFRVALIPFFAAFCLPVFAHPETLVKVKDAEDQLGARVGY
                     IELDLNSGKILESFRPEERFPMMSTFKVLLCGAVLSRIDAGQEQLGRRIHYSQNDLVE
                     YSPVTEKHLTDGMTVRELCSAAITMSDNTAANLLLTTIGGPKELTAFLHNMGDHVTRL
                     DRWEPELNEAIPNDERDTTMPVAMATTLRKLLTGELLTLASRQQLIDWMEADKVAGPL
                     LRSALPAGWFIADKSGAGERGSRGIIAALGPDGKPSRIVVIYTTGSQATMDERNRQIA
                     EIGASLIKHW*"
                     /label="AmpR"
     rep_origin      4350..4938
                     /direction="RIGHT"
                     /note="high-copy-number ColE1/pMB1/pBR322/pUC origin of
                     replication"
                     /label="ori"
     misc_feature    complement(4981..5007)
                     /Color="#00ff00"
                     /created_by="aw28"
                     /label="BB_R"
     misc_feature    4986..5007
                     /Color="#ff0000"
                     /created_by="aw28"
                     /label="F_GIBSON"
     promoter        5008..5248
                     /note="RNA polymerase III promoter for human U6 snRNA"
                     /label="U6 promoter"
ORIGIN      
        1 gattttcagc ctctatactt actaaacgtg ataaagtttc tgtaatttct actgtatcga
       61 cctgcagact ggctgtgtat aagggagcct gacatttata ttccccagaa catcaggtta
      121 atggcgtttt tgatgtcatt ttcgcggtgg ctgagatcag ccacttcttc cccgataacg
      181 gagaccggca cactggccat atcggtggtc atcatgcgcc agctttcatc cccgatatgc
      241 accaccgggt aaagttcacg ggagacttta tctgacagca gacgtgcact ggccaggggg
      301 atcaccatcc gtcgcccggg cgtgtcaata atatcactct gtacatccac aaacagacga
      361 taacggctct ctcttttata ggtgtaaacc ttaaactgca tttcaccagt ccctgttctc
      421 gtcagcaaaa gagccgttca tttcaataaa ccgggcgacc tcagccatcc cttcctgatt
      481 ttccgctttc cagcgttcgg cacgcagacg acgggcttca ttctgcatgg ttgtgcttac
      541 cagaccggag atattgacat catatatgcc ttgagcaact gatagctgtc gctgtcaact
      601 gtcactgtaa tacgctgctt catagcacac ctctttttga catacttcgg gtatacatat
      661 cagtatatat tcttataccg caaaaatcag cgcgcaaata cgcatactgt tatctggctt
      721 ttagtaagcc ggatccacgc gattacgccc cgccctgcca ctcatcgcag tactgttgta
      781 attcattaag cattctgccg acatggaagc catcacagac ggcatgatga acctgaatcg
      841 ccagcggcat cagcaccttg tcgccttgcg tataatattt gcccatggtg aaaacggggg
      901 cgaagaagtt gtccatattg gccacgttta aatcaaaact ggtgaaactc acccagggat
      961 tggctgagac gaaaaacata ttctcaataa accctttagg gaaataggcc aggttttcac
     1021 cgtaacacgc cacatcttgc gaatatatgt gtagaaactg ccggaaatcg tcgtggtatt
     1081 cactccagag cgatgaaaac gtttcagttt gctcatggaa aacggtgtaa caagggtgaa
     1141 cactatccca tatcaccagc tcaccgtctt tcattgccat acggaattcc ggatgagcat
     1201 tcatcaggcg ggcaagaatg tgaataaagg ccggataaaa cttgtgctta tttttcttta
     1261 cggtctttaa aaaggccgta atatccagct gaacggtctg gttataggta cattgagcaa
     1321 ctgactgaaa tgcctcaaaa tgttctttac gatgccattg ggatatatca acggtggtat
     1381 atccagtgat ttttttctcc attttagctt ccttagctcc tgaaaatctc gataactcaa
     1441 aaaatacgcc cggtagtgat cttatttcat tatggtgaaa gttggaacct cttacgtgcc
     1501 gatcaacgtc tcattttcgc caaaagttgg cccagggctt cccggtatca acagggacac
     1561 caggatttat ttattctgcg aagtgatctt cgaagacctg ttttagagct agaaatagca
     1621 agttaaaata aggctagtcc gttatcaact tgaaaaagtg gcaccgagtc ggtgcttttt
     1681 tgttttagag ctagaaatag caagttaaaa taaggctagt ccgtttttag cgcgtgcgcc
     1741 aattctgcag acaaatggct ctagaggtac cccgaccttg gcgatccaat tctaccgggt
     1801 aggggaggcg cttttcccaa ggcagtctgg agcatgcgct ttagcagccc cgctgggcac
     1861 ttggcgctac acaagtggcc tctggcctcg cacacattcc acatccaccg gtaggcgcca
     1921 accggctccg ttctttggtg gccccttcgc gccaccttct actcctcccc tagtcaggaa
     1981 gttccccccc gccccgcagc tcgcgtcgtg caggacgtga caaatggaag tagcacgtct
     2041 cactagtctc gtgcagatgg acagcaccgc tgagcaatgg aagcgggtag gcctttgggg
     2101 cagcggccaa tagcagcttt gctccttcgc tttctgggct cagaggctgg gaaggggtgg
     2161 gtccgggggc gggctcaggg gcgggctcag gggcggggcg ggcgcccgaa ggtcctccgg
     2221 aggcccggca ttctgcacgc ttcaaaagcg cacgtctgcc gcgctgttct cctcttcctc
     2281 atctccgggc ctttcgacct gcatccatct agatctcgag cagctgaagc ttaccatgac
     2341 cgagtacaag cccacggtgc gcctcgccac ccgcgacgac gtccccaggg ccgtacgcac
     2401 cctcgccgcc gcgttcgccg actaccccgc cacgcgccac accgtcgatc cggaccgcca
     2461 catcgagcgg gtcaccgagc tgcaagaact cttcctcacg cgcgtcgggc tcgacatcgg
     2521 caaggtgtgg gtcgcggacg acggcgccgc ggtggcggtc tggaccacgc cggagagcgt
     2581 cgaagcgggg gcggtgttcg ccgagatcgg cccgcgcatg gccgagttga gcggttcccg
     2641 gctggccgcg cagcaacaga tggaaggcct cctggcgccg caccggccca aggagcccgc
     2701 gtggttcctg gccaccgtcg gcgtctcgcc cgaccaccag ggcaagggtc tgggcagcgc
     2761 cgtcgtgctc cccggagtgg aggcggccga gcgcgccggg gtgcccgcct tcctggagac
     2821 ctccgcgccc cgcaacctcc ccttctacga gcggctcggc ttcaccgtca ccgccgacgt
     2881 cgaggtgccc gaaggaccgc gcacctggtg catgacccgc aagcccggtg cctgagaatt
     2941 ctaactagag ctcgctgatc agcctcgact gtgccttcta gttgccagcc atctgttgtt
     3001 tgcccctccc ccgtgccttc cttgaccctg gaaggtgcca ctcccactgt cctttcctaa
     3061 taaaatgagg aaattgcatc gcattgtctg agtaggtgtc attctattct ggggggtggg
     3121 gtggggcagg acagcaaggg ggaggattgg gaagagaata gcaggcatgc tggggagcgg
     3181 ccgccgtcag gtggcacttt tcggggaaat gtgcgcggaa cccctatttg tttatttttc
     3241 taaatacatt caaatatgta tccgctcatg agacaataac cctgataaat gcttcaataa
     3301 tattgaaaaa ggaagagtat gagtattcaa catttccgtg tcgcccttat tccctttttt
     3361 gcggcatttt gccttcctgt ttttgctcac ccagaaacgc tggtgaaagt aaaagatgct
     3421 gaagatcagt tgggtgcacg agtgggttac atcgaactgg atctcaacag cggtaagatc
     3481 cttgagagtt ttcgccccga agaacgtttt ccaatgatga gcacttttaa agttctgcta
     3541 tgtggcgcgg tattatcccg tattgacgcc gggcaagagc aactcggtcg ccgcatacac
     3601 tattctcaga atgacttggt tgagtactca ccagtcacag aaaagcatct tacggatggc
     3661 atgacagtaa gagaattatg cagtgctgcc ataaccatga gtgataacac tgcggccaac
     3721 ttacttctga caacgatcgg aggaccgaag gagctaaccg cttttttgca caacatgggg
     3781 gatcatgtaa ctcgccttga tcgttgggaa ccggagctga atgaagccat accaaacgac
     3841 gagcgtgaca ccacgatgcc tgtagcaatg gcaacaacgt tgcgcaaact attaactggc
     3901 gaactactta ctctagcttc ccggcaacaa ttaatagact ggatggaggc ggataaagtt
     3961 gcaggaccac ttctgcgctc ggcccttccg gctggctggt ttattgctga taaatctgga
     4021 gccggtgagc gtggaagccg cggtatcatt gcagcactgg ggccagatgg taagccctcc
     4081 cgtatcgtag ttatctacac gacggggagt caggcaacta tggatgaacg aaatagacag
     4141 atcgctgaga taggtgcctc actgattaag cattggtaac tgtcagacca agtttactca
     4201 tatatacttt agattgattt aaaacttcat ttttaattta aaaggatcta ggtgaagatc
     4261 ctttttgata atctcatgac caaaatccct taacgtgagt tttcgttcca ctgagcgtca
     4321 gaccccgtag aaaagatcaa aggatcttct tgagatcctt tttttctgcg cgtaatctgc
     4381 tgcttgcaaa caaaaaaacc accgctacca gcggtggttt gtttgccgga tcaagagcta
     4441 ccaactcttt ttccgaaggt aactggcttc agcagagcgc agataccaaa tactgttctt
     4501 ctagtgtagc cgtagttagg ccaccacttc aagaactctg tagcaccgcc tacatacctc
     4561 gctctgctaa tcctgttacc agtggctgct gccagtggcg ataagtcgtg tcttaccggg
     4621 ttggactcaa gacgatagtt accggataag gcgcagcggt cgggctgaac ggggggttcg
     4681 tgcacacagc ccagcttgga gcgaacgacc tacaccgaac tgagatacct acagcgtgag
     4741 ctatgagaaa gcgccacgct tcccgaaggg agaaaggcgg acaggtatcc ggtaagcggc
     4801 agggtcggaa caggagagcg cacgagggag cttccagggg gaaacgcctg gtatctttat
     4861 agtcctgtcg ggtttcgcca cctctgactt gagcgtcgat ttttgtgatg ctcgtcaggg
     4921 gggcggagcc tatggaaaaa cgccagcaac gcggcctttt tacggttcct ggccttttgc
     4981 tggccttttg ctcacatgtc ctgcagggag ggcctatttc ccatgattcc ttcatatttg
     5041 catatacgat acaaggctgt tagagagata attggaatta atttgactgt aaacacaaag
     5101 atattagtac aaaatacgtg acgtagaaag taataatttc ttgggtagtt tgcagtttta
     5161 aaattatgtt ttaaaatgga ctatcatatg cttaccgtaa cttgaaagta tttcgatttc
     5221 ttggctttat atatcttgtg gaaaggacga aacaccgggt cttcggcttc atctg
//
```
